# HIV Transmission Dynamics in Greater Mexico City are Shaped by Dense Spatial Mixing

**DOI:** 10.64898/2026.05.26.26354122

**Authors:** Marina Escalera-Zamudio, Eduardo López Ortiz, Claudia García Morales, Erika Cruz-Bonilla, Shaday Guerrero Flores, Steven Weaver, Margarita Matías Florentino, Daniela Tapia Trejo, Vanessa Dávila Conn, CIENI-CEC Consortium, Maribel Hernandez, Simon Dellicour, Tetyana I Vasylyeva, Joel O Wertheim, Santiago Ávila Ríos

## Abstract

Understanding HIV transmission in densely populated urban settings is essential to mitigate ongoing epidemic spread. We present a comprehensive analysis of recent HIV transmission dynamics in Greater Mexico City, one of the world’s largest metropolitan areas comprising Mexico City and neighbouring municipalities of the State of Mexico. Drawing from over 7,000 complete *pol* gene sequences representing around 50% of new cases reported between 2019 and 2022 within the study region, we reconstructed the transmission network based on pairwise genetic distance. We identified ten large transmission clusters exhibiting sustained growth up to the most recent sampling period. We further analysed paired genetic and high-resolution human mobility data using an integrated phylogeographic approach. We observed a heterogeneous pattern of viral spread across the region, supported by an extensive mixing at a wider geographic scale. Across Greater Mexico City, displaying a high population density, HIV transmission is minimally spatially constrained, a pattern likely fuelled by intense human mobility. Thus, population movement weakens isolation by distance in large urban areas even for a chronic infection that is sexually and vertically transmitted. We demonstrate the value of integrating large-scale genetic, epidemiological, and mobility data to resolve contemporary HIV transmission dynamics in densely populated urban settings.

## Supplementary material for "HIV Transmission Dynamics in Greater Mexico City are Shaped by Dense Spatial Mixing": SF2_HIV_Mexico_28KB_outNET_final.json (part 1 of 5)

```
{
  "Network Summary":{
    "Edges":5873,
    "Nodes":3424,
    "Sequences used to make links":3424,
    "Clusters":991,
    "Singletons":1864
  },
  "Multiple sequences":{
    "Subjects with":0,
    "Followup, days":null
  },
  "Cluster sizes":[
    7,
    4,
    7,
    12,
    2,
    3,
    16,
    3,
    13,
    4,
    23,
    8,
    2,
    3,
    3,
    2,
    9,
    3,
    2,
    2,
    5,
    9,
    9,
    2,
    11,
    3,
    6,
    2,
    5,
    2,
    3,
    9,
    3,
    5,
    4,
    5,
    5,
    2,
    3,
    8,
    2,
    3,
    2,
    12,
    4,
    5,
    2,
    2,
    2,
    3,
    3,
    3,
    7,
    4,
    2,
    6,
    2,
    9,
    4,
    3,
    3,
    2,
    3,
    2,
    5,
    3,
    3,
    2,
    4,
    10,
    2,
    9,
    4,
    5,
    7,
    2,
    5,
    14,
    2,
    5,
    6,
    2,
    5,
    14,
    5,
    2,
    2,
    16,
    3,
    5,
    2,
    3,
    2,
    2,
    2,
    3,
    2,
    4,
    8,
    2,
    2,
    15,
    7,
    5,
    4,
    2,
    2,
    6,
    5,
    4,
    2,
    2,
    2,
    3,
    2,
    5,
    6,
    2,
    3,
    2,
    17,
    2,
    14,
    3,
    2,
    7,
    4,
    3,
    6,
    3,
    2,
    2,
    2,
    2,
    2,
    3,
    2,
    5,
    4,
    12,
    3,
    4,
    3,
    2,
    2,
    10,
    4,
    5,
    2,
    3,
    3,
    3,
    2,
    3,
    2,
    3,
    2,
    5,
    3,
    22,
    5,
    4,
    3,
    4,
    2,
    18,
    2,
    2,
    4,
    7,
    2,
    3,
    5,
    2,
    3,
    2,
    3,
    2,
    2,
    2,
    2,
    4,
    2,
    6,
    5,
    2,
    2,
    2,
    4,
    4,
    4,
    2,
    4,
    4,
    3,
    4,
    2,
    16,
    2,
    7,
    2,
    2,
    3,
    2,
    11,
    2,
    9,
    4,
    3,
    3,
    2,
    4,
    10,
    9,
    2,
    3,
    2,
    2,
    8,
    3,
    2,
    2,
    2,
    4,
    2,
    2,
    3,
    2,
    2,
    4,
    4,
    3,
    2,
    6,
    2,
    3,
    3,
    3,
    2,
    7,
    6,
    5,
    2,
    5,
    24,
    19,
    2,
    4,
    2,
    2,
    9,
    3,
    2,
    11,
    9,
    4,
    2,
    3,
    4,
    2,
    5,
    7,
    2,
    4,
    4,
    2,
    2,
    34,
    5,
    3,
    2,
    4,
    5,
    7,
    5,
    2,
    3,
    2,
    2,
    2,
    6,
    7,
    2,
    3,
    2,
    2,
    4,
    2,
    2,
    2,
    7,
    2,
    4,
    4,
    4,
    2,
    4,
    2,
    5,
    2,
    9,
    2,
    5,
    2,
    4,
    2,
    2,
    3,
    2,
    7,
    29,
    2,
    2,
    9,
    5,
    2,
    14,
    2,
    2,
    2,
    2,
    3,
    5,
    13,
    2,
    2,
    2,
    2,
    2,
    2,
    9,
    3,
    3,
    4,
    4,
    5,
    3,
    20,
    2,
    3,
    3,
    7,
    5,
    5,
    3,
    2,
    3,
    4,
    2,
    3,
    2,
    2,
    2,
    2,
    3,
    2,
    2,
    4,
    3,
    4,
    4,
    3,
    2,
    2,
    2,
    2,
    2,
    6,
    12,
    2,
    7,
    2,
    3,
    2,
    2,
    5,
    2,
    2,
    2,
    2,
    3,
    3,
    4,
    2,
    2,
    2,
    2,
    2,
    4,
    4,
    8,
    2,
    4,
    2,
    3,
    4,
    3,
    2,
    2,
    2,
    2,
    2,
    3,
    10,
    5,
    4,
    3,
    7,
    2,
    3,
    2,
    4,
    2,
    2,
    4,
    2,
    2,
    2,
    2,
    2,
    7,
    5,
    2,
    3,
    2,
    8,
    2,
    2,
    2,
    4,
    2,
    3,
    2,
    2,
    4,
    3,
    4,
    3,
    2,
    2,
    3,
    2,
    3,
    2,
    2,
    4,
    2,
    2,
    3,
    3,
    5,
    18,
    2,
    3,
    12,
    2,
    2,
    2,
    2,
    5,
    3,
    2,
    3,
    5,
    7,
    6,
    7,
    2,
    3,
    2,
    2,
    2,
    3,
    4,
    2,
    16,
    2,
    10,
    3,
    2,
    4,
    4,
    2,
    2,
    2,
    4,
    9,
    10,
    2,
    2,
    5,
    3,
    3,
    3,
    2,
    3,
    4,
    2,
    3,
    2,
    2,
    2,
    2,
    4,
    9,
    2,
    3,
    3,
    3,
    3,
    6,
    2,
    2,
    2,
    4,
    3,
    2,
    2,
    2,
    4,
    3,
    2,
    5,
    2,
    4,
    2,
    6,
    11,
    2,
    3,
    2,
    5,
    7,
    2,
    4,
    2,
    2,
    6,
    2,
    2,
    8,
    3,
    2,
    2,
    4,
    3,
    3,
    2,
    2,
    2,
    2,
    2,
    2,
    2,
    2,
    2,
    2,
    2,
    2,
    4,
    4,
    5,
    4,
    2,
    2,
    2,
    2,
    4,
    2,
    2,
    3,
    2,
    2,
    4,
    2,
    2,
    2,
    3,
    3,
    3,
    3,
    2,
    2,
    2,
    4,
    5,
    2,
    2,
    2,
    2,
    3,
    5,
    2,
    4,
    7,
    3,
    2,
    5,
    4,
    3,
    3,
    2,
    3,
    3,
    2,
    2,
    2,
    3,
    3,
    3,
    2,
    6,
    5,
    2,
    5,
    2,
    3,
    2,
    3,
    3,
    2,
    3,
    3,
    2,
    4,
    2,
    2,
    3,
    2,
    3,
    3,
    2,
    2,
    2,
    3,
    8,
    2,
    2,
    3,
    4,
    2,
    3,
    3,
    2,
    2,
    2,
    11,
    3,
    2,
    2,
    3,
    2,
    3,
    2,
    2,
    8,
    2,
    3,
    2,
    2,
    2,
    3,
    2,
    3,
    2,
    3,
    2,
    2,
    2,
    4,
    2,
    3,
    2,
    2,
    2,
    4,
    2,
    9,
    2,
    3,
    2,
    3,
    2,
    3,
    2,
    8,
    2,
    2,
    3,
    2,
    2,
    5,
    8,
    2,
    2,
    2,
    2,
    4,
    2,
    3,
    2,
    3,
    2,
    3,
    2,
    3,
    3,
    6,
    2,
    2,
    2,
    2,
    2,
    3,
    5,
    2,
    3,
    7,
    3,
    2,
    2,
    2,
    4,
    3,
    2,
    2,
    2,
    2,
    2,
    2,
    3,
    2,
    3,
    2,
    2,
    2,
    3,
    2,
    3,
    5,
    2,
    4,
    2,
    4,
    2,
    2,
    2,
    2,
    2,
    2,
    2,
    3,
    2,
    4,
    2,
    2,
    2,
    5,
    2,
    2,
    4,
    2,
    2,
    2,
    3,
    4,
    4,
    2,
    2,
    4,
    2,
    7,
    5,
    2,
    2,
    2,
    3,
    3,
    2,
    2,
    2,
    2,
    4,
    5,
    2,
    3,
    3,
    2,
    2,
    4,
    2,
    2,
    3,
    2,
    2,
    3,
    3,
    2,
    2,
    5,
    2,
    5,
    2,
    2,
    2,
    2,
    2,
    2,
    3,
    2,
    2,
    3,
    2,
    4,
    2,
    2,
    2,
    2,
    2,
    2,
    2,
    2,
    3,
    2,
    2,
    2,
    2,
    2,
    2,
    4,
    3,
    2,
    3,
    2,
    4,
    2,
    2,
    2,
    4,
    2,
    2,
    2,
    4,
    5,
    2,
    6,
    2,
    2,
    2,
    3,
    7,
    3,
    3,
    3,
    2,
    2,
    5,
    2,
    2,
    2,
    2,
    2,
    2,
    2,
    5,
    3,
    2,
    2,
    2,
    2,
    2,
    2,
    2,
    3,
    2,
    2,
    2,
    2,
    2,
    3,
    4,
    2,
    2,
    2,
    2,
    2,
    2,
    4,
    2,
    3,
    2,
    3,
    2,
    2,
    2,
    2,
    2,
    2,
    2,
    2,
    2,
    2,
    2,
    2,
    2,
    2,
    3,
    3,
    3,
    2,
    3,
    2,
    2,
    2,
    2,
    2,
    2,
    2,
    4,
    2,
    4,
    2,
    2,
    2,
    2,
    2,
    2,
    2,
    2,
    2,
    2,
    2,
    2,
    2,
    2,
    2,
    2,
    2,
    2,
    2,
    2,
    2,
    2,
    2,
    2,
    4,
    2,
    2,
    2,
    2,
    3,
    2,
    2,
    2,
    2,
    3,
    2,
    4,
    4,
    3,
    2,
    2,
    2,
    2,
    2,
    3,
    2,
    2,
    2,
    2,
    2,
    2,
    2,
    2,
    2,
    2,
    2,
    2,
    3,
    2,
    2,
    2,
    2,
    2,
    2,
    2,
    2,
    2,
    2,
    2
  ],
  "HIV Stages":{
    "Unknown":3424
  },
  "Directed Edges":{
    "Count":0,
    "Reasons for unresolved directions":{
      "Missing dates":5873
    }
  },
  "Degrees":{
    "Distribution":[
      1335,
      644,
      476,
      257,
      169,
      141,
      91,
      66,
      30,
      28,
      19,
      44,
      20,
      19,
      18,
      8,
      0,
      7,
      13,
      1,
      1,
      3,
      0,
      0,
      0,
      0,
      0,
      0,
      0,
      0,
      0,
      2,
      32
    ],
    "Model":"Waring",
    "rho":3.923664800706996,
    "rho CI":[
      3.760254857104514,
      4.095455740346021
    ],
    "BIC":13754.943193642508,
    "fitted":[
      0.38151904465916137,
      0.20872501971196308,
      0.12397408597023316,
      0.07835627950740555,
      0.051996170867160706,
      0.03588529801180388,
      0.02558012330698362,
      0.018735254188782583,
      0.014042039630305626,
      0.010735580679125762,
      0.008350805006570212,
      0.006595172393568742,
      0.005279149671890609,
      0.004276710912463212,
      0.0035021086510030022,
      0.002895791465574673,
      0.0024156321928339238,
      0.002031329957518616,
      0.0017207587390546493,
      0.0014675380023492254,
      0.0012593870000293939,
      0.0010869914265590893,
      0.0009432110197782636,
      0.0008225177676420397,
      0.0007205924454954325,
      0.0006340313802636715,
      0.0005601309474911817,
      0.0004967275472460072,
      0.0004420776213149467,
      0.0003947668736788695,
      0.0003536409996649728,
      0.0003177524031570532,
      0.0002863189016813374
    ]
  },
  "Settings":{
    "threshold":0.014,
    "edge-filtering":null,
    "contaminants":null,
    "singletons":true,
    "compact_json":false,
    "created":"2023-10-26T18:56:07.210348+00:00"
  },
  "Nodes":[
    {
      "id":"ID_CEC-21-3451|ST_1|CODE_09002|SX_M|RISK_3|AGE_28|SES_2|SCO_3|CD4_3|DRUG_1|MET_1|APP_1|RES_1|REC_0|VEN_1|CL_304|NAT_mex|2021-04-26",
      "cluster":1,
      "patient_attributes":{
        "ehars_uid":"ID_CEC-21-3451|ST_1|CODE_09002|SX_M|RISK_3|AGE_28|SES_2|SCO_3|CD4_3|DRUG_1|MET_1|APP_1|RES_1|REC_0|VEN_1|CL_304|NAT_mex|2021-04-26",
        "ST":"ST_1",
        "RISK":"RISK_3",
        "MET":"MET_1",
        "NAT":"NAT_mex"
      }
    },
    {
      "id":"ID_CEC-21-3503|ST_1|CODE_09015|SX_M|RISK_3|AGE_38|SES_2|SCO_3|CD4_2|DRUG_1|MET_NA|APP_1|RES_1|REC_0|VEN_1|CL_304|NAT_ven|2021-04-30",
      "cluster":1,
      "patient_attributes":{
        "ehars_uid":"ID_CEC-21-3503|ST_1|CODE_09015|SX_M|RISK_3|AGE_38|SES_2|SCO_3|CD4_2|DRUG_1|MET_NA|APP_1|RES_1|REC_0|VEN_1|CL_304|NAT_ven|2021-04-30",
        "ST":"ST_1",
        "RISK":"RISK_3",
        "MET":"MET_NA",
        "NAT":"NAT_ven"
      }
    },
    {
      "id":"ID_CEC-21-3596|ST_1|CODE_09015|SX_M|RISK_3|AGE_33|SES_2|SCO_3|CD4_3|DRUG_0|MET_NA|APP_1|RES_1|REC_0|VEN_0|CL_304|NAT_mex|2021-05-10",
      "cluster":1,
      "patient_attributes":{
        "ehars_uid":"ID_CEC-21-3596|ST_1|CODE_09015|SX_M|RISK_3|AGE_33|SES_2|SCO_3|CD4_3|DRUG_0|MET_NA|APP_1|RES_1|REC_0|VEN_0|CL_304|NAT_mex|2021-05-10",
        "ST":"ST_1",
        "RISK":"RISK_3",
        "MET":"MET_NA",
        "NAT":"NAT_mex"
      }
    },
    {
      "id":"ID_CEC-21-3915|ST_1|CODE_09014|SX_M|RISK_3|AGE_29|SES_1|SCO_3|CD4_3|DRUG_1|MET_NA|APP_0|RES_1|REC_0|VEN_0|CL_304|NAT_mex|2021-06-08",
      "cluster":1,
      "patient_attributes":{
        "ehars_uid":"ID_CEC-21-3915|ST_1|CODE_09014|SX_M|RISK_3|AGE_29|SES_1|SCO_3|CD4_3|DRUG_1|MET_NA|APP_0|RES_1|REC_0|VEN_0|CL_304|NAT_mex|2021-06-08",
        "ST":"ST_1",
        "RISK":"RISK_3",
        "MET":"MET_NA",
        "NAT":"NAT_mex"
      }
    },
    {
      "id":"ID_CEC-21-3968|ST_1|CODE_09016|SX_M|RISK_3|AGE_29|SES_2|SCO_2|CD4_2|DRUG_1|MET_NA|APP_1|RES_1|REC_1|VEN_0|CL_304|NAT_ven|2021-06-11",
      "cluster":1,
      "patient_attributes":{
        "ehars_uid":"ID_CEC-21-3968|ST_1|CODE_09016|SX_M|RISK_3|AGE_29|SES_2|SCO_2|CD4_2|DRUG_1|MET_NA|APP_1|RES_1|REC_1|VEN_0|CL_304|NAT_ven|2021-06-11",
        "ST":"ST_1",
        "RISK":"RISK_3",
        "MET":"MET_NA",
        "NAT":"NAT_ven"
      }
    },
    {
      "id":"ID_CEC-21-3994|ST_2|CODE_15057|SX_M|RISK_3|AGE_30|SES_1|SCO_3|CD4_2|DRUG_1|MET_NA|APP_1|RES_2|REC_0|VEN_1|CL_304|NAT_mex|2021-06-15",
      "cluster":1,
      "patient_attributes":{
        "ehars_uid":"ID_CEC-21-3994|ST_2|CODE_15057|SX_M|RISK_3|AGE_30|SES_1|SCO_3|CD4_2|DRUG_1|MET_NA|APP_1|RES_2|REC_0|VEN_1|CL_304|NAT_mex|2021-06-15",
        "ST":"ST_2",
        "RISK":"RISK_3",
        "MET":"MET_NA",
        "NAT":"NAT_mex"
      }
    },
    {
      "id":"ID_CEC-21-4447|ST_1|CODE_09012|SX_M|RISK_3|AGE_22|SES_2|SCO_3|CD4_2|DRUG_1|MET_NA|APP_1|RES_1|REC_1|VEN_NA|CL_304|NAT_mex|2021-08-03",
      "cluster":1,
      "patient_attributes":{
        "ehars_uid":"ID_CEC-21-4447|ST_1|CODE_09012|SX_M|RISK_3|AGE_22|SES_2|SCO_3|CD4_2|DRUG_1|MET_NA|APP_1|RES_1|REC_1|VEN_NA|CL_304|NAT_mex|2021-08-03",
        "ST":"ST_1",
        "RISK":"RISK_3",
        "MET":"MET_NA",
        "NAT":"NAT_mex"
      }
    },
    {
      "id":"ID_CEC-21-4456|ST_1|CODE_09010|SX_M|RISK_3|AGE_50|SES_2|SCO_2|CD4_2|DRUG_NA|MET_NA|APP_NA|RES_1|REC_0|VEN_NA|CL_304|NAT_mex|2021-08-04",
      "cluster":1,
      "patient_attributes":{
        "ehars_uid":"ID_CEC-21-4456|ST_1|CODE_09010|SX_M|RISK_3|AGE_50|SES_2|SCO_2|CD4_2|DRUG_NA|MET_NA|APP_NA|RES_1|REC_0|VEN_NA|CL_304|NAT_mex|2021-08-04",
        "ST":"ST_1",
        "RISK":"RISK_3",
        "MET":"MET_NA",
        "NAT":"NAT_mex"
      }
    },
    {
      "id":"ID_CEC-21-4481|ST_1|CODE_09007|SX_M|RISK_NA|AGE_33|SES_2|SCO_2|CD4_1|DRUG_0|MET_NA|APP_NA|RES_1|REC_0|VEN_NA|CL_304|NAT_mex|2021-08-06",
      "cluster":1,
      "patient_attributes":{
        "ehars_uid":"ID_CEC-21-4481|ST_1|CODE_09007|SX_M|RISK_NA|AGE_33|SES_2|SCO_2|CD4_1|DRUG_0|MET_NA|APP_NA|RES_1|REC_0|VEN_NA|CL_304|NAT_mex|2021-08-06",
        "ST":"ST_1",
        "RISK":"RISK_NA",
        "MET":"MET_NA",
        "NAT":"NAT_mex"
      }
    },
    {
      "id":"ID_CEC-21-4482|ST_1|CODE_09007|SX_M|RISK_3|AGE_51|SES_2|SCO_2|CD4_2|DRUG_0|MET_NA|APP_1|RES_1|REC_1|VEN_NA|CL_304|NAT_mex|2021-08-06",
      "cluster":1,
      "patient_attributes":{
        "ehars_uid":"ID_CEC-21-4482|ST_1|CODE_09007|SX_M|RISK_3|AGE_51|SES_2|SCO_2|CD4_2|DRUG_0|MET_NA|APP_1|RES_1|REC_1|VEN_NA|CL_304|NAT_mex|2021-08-06",
        "ST":"ST_1",
        "RISK":"RISK_3",
        "MET":"MET_NA",
        "NAT":"NAT_mex"
      }
    },
    {
      "id":"ID_CEC-21-4512|ST_2|CODE_15037|SX_M|RISK_3|AGE_32|SES_1|SCO_3|CD4_3|DRUG_1|MET_NA|APP_1|RES_1|REC_0|VEN_1|CL_304|NAT_mex|2021-08-09",
      "cluster":1,
      "patient_attributes":{
        "ehars_uid":"ID_CEC-21-4512|ST_2|CODE_15037|SX_M|RISK_3|AGE_32|SES_1|SCO_3|CD4_3|DRUG_1|MET_NA|APP_1|RES_1|REC_0|VEN_1|CL_304|NAT_mex|2021-08-09",
        "ST":"ST_2",
        "RISK":"RISK_3",
        "MET":"MET_NA",
        "NAT":"NAT_mex"
      }
    },
    {
      "id":"ID_CEC-21-5414|ST_1|CODE_09002|SX_M|RISK_3|AGE_37|SES_2|SCO_2|CD4_1|DRUG_1|MET_NA|APP_1|RES_1|REC_0|VEN_0|CL_304|NAT_mex|2021-11-01",
      "cluster":1,
      "patient_attributes":{
        "ehars_uid":"ID_CEC-21-5414|ST_1|CODE_09002|SX_M|RISK_3|AGE_37|SES_2|SCO_2|CD4_1|DRUG_1|MET_NA|APP_1|RES_1|REC_0|VEN_0|CL_304|NAT_mex|2021-11-01",
        "ST":"ST_1",
        "RISK":"RISK_3",
        "MET":"MET_NA",
        "NAT":"NAT_mex"
      }
    },
    {
      "id":"ID_CEC-21-5819|ST_1|CODE_09007|SX_M|RISK_3|AGE_26|SES_2|SCO_3|CD4_1|DRUG_0|MET_NA|APP_1|RES_1|REC_0|VEN_1|CL_304|NAT_mex|2021-12-06",
      "cluster":1,
      "patient_attributes":{
        "ehars_uid":"ID_CEC-21-5819|ST_1|CODE_09007|SX_M|RISK_3|AGE_26|SES_2|SCO_3|CD4_1|DRUG_0|MET_NA|APP_1|RES_1|REC_0|VEN_1|CL_304|NAT_mex|2021-12-06",
        "ST":"ST_1",
        "RISK":"RISK_3",
        "MET":"MET_NA",
        "NAT":"NAT_mex"
      }
    },
    {
      "id":"ID_CEC-22-5996|ST_1|CODE_07106|SX_M|RISK_3|AGE_28|SES_2|SCO_2|CD4_1|DRUG_1|MET_NA|APP_0|RES_1|REC_0|VEN_0|CL_304|NAT_mex|2022-01-05",
      "cluster":1,
      "patient_attributes":{
        "ehars_uid":"ID_CEC-22-5996|ST_1|CODE_07106|SX_M|RISK_3|AGE_28|SES_2|SCO_2|CD4_1|DRUG_1|MET_NA|APP_0|RES_1|REC_0|VEN_0|CL_304|NAT_mex|2022-01-05",
        "ST":"ST_1",
        "RISK":"RISK_3",
        "MET":"MET_NA",
        "NAT":"NAT_mex"
      }
    },
    {
      "id":"ID_CEC-22-6029|ST_1|CODE_09007|SX_M|RISK_1|AGE_31|SES_2|SCO_3|CD4_1|DRUG_0|MET_NA|APP_1|RES_1|REC_0|VEN_1|CL_304|NAT_mex|2022-01-07",
      "cluster":1,
      "patient_attributes":{
        "ehars_uid":"ID_CEC-22-6029|ST_1|CODE_09007|SX_M|RISK_1|AGE_31|SES_2|SCO_3|CD4_1|DRUG_0|MET_NA|APP_1|RES_1|REC_0|VEN_1|CL_304|NAT_mex|2022-01-07",
        "ST":"ST_1",
        "RISK":"RISK_1",
        "MET":"MET_NA",
        "NAT":"NAT_mex"
      }
    },
    {
      "id":"ID_CEC-22-6109|ST_1|CODE_09016|SX_M|RISK_3|AGE_32|SES_2|SCO_3|CD4_1|DRUG_0|MET_NA|APP_1|RES_1|REC_0|VEN_1|CL_304|NAT_mex|2022-01-13",
      "cluster":1,
      "patient_attributes":{
        "ehars_uid":"ID_CEC-22-6109|ST_1|CODE_09016|SX_M|RISK_3|AGE_32|SES_2|SCO_3|CD4_1|DRUG_0|MET_NA|APP_1|RES_1|REC_0|VEN_1|CL_304|NAT_mex|2022-01-13",
        "ST":"ST_1",
        "RISK":"RISK_3",
        "MET":"MET_NA",
        "NAT":"NAT_mex"
      }
    },
    {
      "id":"ID_CEC-22-6263|ST_2|CODE_15033|SX_M|RISK_3|AGE_36|SES_1|SCO_3|CD4_2|DRUG_1|MET_NA|APP_1|RES_1|REC_0|VEN_1|CL_304|NAT_mex|2022-01-27",
      "cluster":1,
      "patient_attributes":{
        "ehars_uid":"ID_CEC-22-6263|ST_2|CODE_15033|SX_M|RISK_3|AGE_36|SES_1|SCO_3|CD4_2|DRUG_1|MET_NA|APP_1|RES_1|REC_0|VEN_1|CL_304|NAT_mex|2022-01-27",
        "ST":"ST_2",
        "RISK":"RISK_3",
        "MET":"MET_NA",
        "NAT":"NAT_mex"
      }
    },
    {
      "id":"ID_CEC-22-6929|ST_1|CODE_09016|SX_M|RISK_3|AGE_36|SES_1|SCO_2|CD4_1|DRUG_1|MET_NA|APP_1|RES_1|REC_0|VEN_0|CL_304|NAT_mex|2022-03-24",
      "cluster":1,
      "patient_attributes":{
        "ehars_uid":"ID_CEC-22-6929|ST_1|CODE_09016|SX_M|RISK_3|AGE_36|SES_1|SCO_2|CD4_1|DRUG_1|MET_NA|APP_1|RES_1|REC_0|VEN_0|CL_304|NAT_mex|2022-03-24",
        "ST":"ST_1",
        "RISK":"RISK_3",
        "MET":"MET_NA",
        "NAT":"NAT_mex"
      }
    },
    {
      "id":"ID_CEC-22-7365|ST_1|CODE_09016|SX_M|RISK_3|AGE_33|SES_2|SCO_2|CD4_2|DRUG_1|MET_NA|APP_1|RES_1|REC_0|VEN_1|CL_304|NAT_mex|2022-05-03",
      "cluster":1,
      "patient_attributes":{
        "ehars_uid":"ID_CEC-22-7365|ST_1|CODE_09016|SX_M|RISK_3|AGE_33|SES_2|SCO_2|CD4_2|DRUG_1|MET_NA|APP_1|RES_1|REC_0|VEN_1|CL_304|NAT_mex|2022-05-03",
        "ST":"ST_1",
        "RISK":"RISK_3",
        "MET":"MET_NA",
        "NAT":"NAT_mex"
      }
    },
    {
      "id":"ID_CEC-22-7565|ST_2|CODE_15037|SX_M|RISK_3|AGE_27|SES_2|SCO_3|CD4_2|DRUG_1|MET_NA|APP_1|RES_1|REC_1|VEN_0|CL_304|NAT_mex|2022-05-18",
      "cluster":1,
      "patient_attributes":{
        "ehars_uid":"ID_CEC-22-7565|ST_2|CODE_15037|SX_M|RISK_3|AGE_27|SES_2|SCO_3|CD4_2|DRUG_1|MET_NA|APP_1|RES_1|REC_1|VEN_0|CL_304|NAT_mex|2022-05-18",
        "ST":"ST_2",
        "RISK":"RISK_3",
        "MET":"MET_NA",
        "NAT":"NAT_mex"
      }
    },
    {
      "id":"ID_CEC-22-7636|ST_1|CODE_09002|SX_M|RISK_3|AGE_37|SES_2|SCO_3|CD4_2|DRUG_1|MET_NA|APP_1|RES_1|REC_0|VEN_1|CL_304|NAT_mex|2022-05-23",
      "cluster":1,
      "patient_attributes":{
        "ehars_uid":"ID_CEC-22-7636|ST_1|CODE_09002|SX_M|RISK_3|AGE_37|SES_2|SCO_3|CD4_2|DRUG_1|MET_NA|APP_1|RES_1|REC_0|VEN_1|CL_304|NAT_mex|2022-05-23",
        "ST":"ST_1",
        "RISK":"RISK_3",
        "MET":"MET_NA",
        "NAT":"NAT_mex"
      }
    },
    {
      "id":"ID_CEC-22-7788|ST_1|CODE_09015|SX_M|RISK_3|AGE_51|SES_2|SCO_3|CD4_3|DRUG_1|MET_NA|APP_1|RES_1|REC_1|VEN_0|CL_304|NAT_mex|2022-06-02",
      "cluster":1,
      "patient_attributes":{
        "ehars_uid":"ID_CEC-22-7788|ST_1|CODE_09015|SX_M|RISK_3|AGE_51|SES_2|SCO_3|CD4_3|DRUG_1|MET_NA|APP_1|RES_1|REC_1|VEN_0|CL_304|NAT_mex|2022-06-02",
        "ST":"ST_1",
        "RISK":"RISK_3",
        "MET":"MET_NA",
        "NAT":"NAT_mex"
      }
    },
    {
      "id":"ID_CEC-22-8178|ST_2|CODE_15057|SX_M|RISK_3|AGE_27|SES_2|SCO_3|CD4_1|DRUG_1|MET_NA|APP_0|RES_1|REC_0|VEN_0|CL_304|NAT_mex|2022-07-04",
      "cluster":1,
      "patient_attributes":{
        "ehars_uid":"ID_CEC-22-8178|ST_2|CODE_15057|SX_M|RISK_3|AGE_27|SES_2|SCO_3|CD4_1|DRUG_1|MET_NA|APP_0|RES_1|REC_0|VEN_0|CL_304|NAT_mex|2022-07-04",
        "ST":"ST_2",
        "RISK":"RISK_3",
        "MET":"MET_NA",
        "NAT":"NAT_mex"
      }
    },
    {
      "id":"ID_CEC-22-8228|ST_1|CODE_09015|SX_M|RISK_3|AGE_29|SES_1|SCO_3|CD4_3|DRUG_1|MET_NA|APP_0|RES_1|REC_0|VEN_0|CL_304|NAT_mex|2022-07-07",
      "cluster":1,
      "patient_attributes":{
        "ehars_uid":"ID_CEC-22-8228|ST_1|CODE_09015|SX_M|RISK_3|AGE_29|SES_1|SCO_3|CD4_3|DRUG_1|MET_NA|APP_0|RES_1|REC_0|VEN_0|CL_304|NAT_mex|2022-07-07",
        "ST":"ST_1",
        "RISK":"RISK_3",
        "MET":"MET_NA",
        "NAT":"NAT_mex"
      }
    },
    {
      "id":"ID_CEC-22-8276|ST_1|CODE_09015|SX_M|RISK_NA|AGE_33|SES_NA|SCO_NA|CD4_2|DRUG_NA|MET_NA|APP_NA|RES_1|REC_0|VEN_NA|CL_304|NAT_NA|2022-07-12",
      "cluster":1,
      "patient_attributes":{
        "ehars_uid":"ID_CEC-22-8276|ST_1|CODE_09015|SX_M|RISK_NA|AGE_33|SES_NA|SCO_NA|CD4_2|DRUG_NA|MET_NA|APP_NA|RES_1|REC_0|VEN_NA|CL_304|NAT_NA|2022-07-12",
        "ST":"ST_1",
        "RISK":"RISK_NA",
        "MET":"MET_NA",
        "NAT":"NAT_NA"
      }
    },
    {
      "id":"ID_CEC-22-8566|ST_2|CODE_15033|SX_M|RISK_3|AGE_31|SES_2|SCO_3|CD4_2|DRUG_0|MET_NA|APP_1|RES_3|REC_1|VEN_0|CL_304|NAT_mex|2022-08-11",
      "cluster":1,
      "patient_attributes":{
        "ehars_uid":"ID_CEC-22-8566|ST_2|CODE_15033|SX_M|RISK_3|AGE_31|SES_2|SCO_3|CD4_2|DRUG_0|MET_NA|APP_1|RES_3|REC_1|VEN_0|CL_304|NAT_mex|2022-08-11",
        "ST":"ST_2",
        "RISK":"RISK_3",
        "MET":"MET_NA",
        "NAT":"NAT_mex"
      }
    },
    {
      "id":"ID_CEC-22-9852|ST_2|CODE_15057|SX_M|RISK_3|AGE_31|SES_1|SCO_3|CD4_2|DRUG_1|MET_NA|APP_1|RES_1|REC_0|VEN_1|CL_304|NAT_mex|2022-12-13",
      "cluster":1,
      "patient_attributes":{
        "ehars_uid":"ID_CEC-22-9852|ST_2|CODE_15057|SX_M|RISK_3|AGE_31|SES_1|SCO_3|CD4_2|DRUG_1|MET_NA|APP_1|RES_1|REC_0|VEN_1|CL_304|NAT_mex|2022-12-13",
        "ST":"ST_2",
        "RISK":"RISK_3",
        "MET":"MET_NA",
        "NAT":"NAT_mex"
      }
    },
    {
      "id":"ID_CEC-20-1626|ST_1|CODE_09016|SX_M|RISK_3|AGE_30|SES_2|SCO_3|CD4_2|DRUG_1|MET_NA|APP_1|RES_1|REC_1|VEN_0|CL_304|NAT_mex|2020-10-06",
      "cluster":1,
      "patient_attributes":{
        "ehars_uid":"ID_CEC-20-1626|ST_1|CODE_09016|SX_M|RISK_3|AGE_30|SES_2|SCO_3|CD4_2|DRUG_1|MET_NA|APP_1|RES_1|REC_1|VEN_0|CL_304|NAT_mex|2020-10-06",
        "ST":"ST_1",
        "RISK":"RISK_3",
        "MET":"MET_NA",
        "NAT":"NAT_mex"
      }
    },
    {
      "id":"ID_CEC-21-2390|ST_2|CODE_15121|SX_M|RISK_3|AGE_33|SES_1|SCO_3|CD4_1|DRUG_0|MET_NA|APP_1|RES_1|REC_0|VEN_0|CL_304|NAT_mex|2021-01-15",
      "cluster":1,
      "patient_attributes":{
        "ehars_uid":"ID_CEC-21-2390|ST_2|CODE_15121|SX_M|RISK_3|AGE_33|SES_1|SCO_3|CD4_1|DRUG_0|MET_NA|APP_1|RES_1|REC_0|VEN_0|CL_304|NAT_mex|2021-01-15",
        "ST":"ST_2",
        "RISK":"RISK_3",
        "MET":"MET_NA",
        "NAT":"NAT_mex"
      }
    },
    {
      "id":"ID_CEC-21-2438|ST_1|CODE_09015|SX_M|RISK_3|AGE_35|SES_2|SCO_3|CD4_2|DRUG_1|MET_NA|APP_1|RES_5|REC_1|VEN_1|CL_304|NAT_mex|2021-01-21",
      "cluster":1,
      "patient_attributes":{
        "ehars_uid":"ID_CEC-21-2438|ST_1|CODE_09015|SX_M|RISK_3|AGE_35|SES_2|SCO_3|CD4_2|DRUG_1|MET_NA|APP_1|RES_5|REC_1|VEN_1|CL_304|NAT_mex|2021-01-21",
        "ST":"ST_1",
        "RISK":"RISK_3",
        "MET":"MET_NA",
        "NAT":"NAT_mex"
      }
    },
    {
      "id":"ID_CEC-21-2905|ST_2|CODE_15020|SX_M|RISK_3|AGE_31|SES_2|SCO_3|CD4_2|DRUG_0|MET_NA|APP_1|RES_1|REC_0|VEN_0|CL_304|NAT_mex|2021-03-09",
      "cluster":1,
      "patient_attributes":{
        "ehars_uid":"ID_CEC-21-2905|ST_2|CODE_15020|SX_M|RISK_3|AGE_31|SES_2|SCO_3|CD4_2|DRUG_0|MET_NA|APP_1|RES_1|REC_0|VEN_0|CL_304|NAT_mex|2021-03-09",
        "ST":"ST_2",
        "RISK":"RISK_3",
        "MET":"MET_NA",
        "NAT":"NAT_mex"
      }
    },
    {
      "id":"ID_CEC-21-2915|ST_1|CODE_09007|SX_M|RISK_3|AGE_39|SES_2|SCO_3|CD4_1|DRUG_0|MET_NA|APP_0|RES_1|REC_0|VEN_0|CL_304|NAT_mex|2021-03-10",
      "cluster":1,
      "patient_attributes":{
        "ehars_uid":"ID_CEC-21-2915|ST_1|CODE_09007|SX_M|RISK_3|AGE_39|SES_2|SCO_3|CD4_1|DRUG_0|MET_NA|APP_0|RES_1|REC_0|VEN_0|CL_304|NAT_mex|2021-03-10",
        "ST":"ST_1",
        "RISK":"RISK_3",
        "MET":"MET_NA",
        "NAT":"NAT_mex"
      }
    },
    {
      "id":"ID_CEC-21-3253|ST_1|CODE_09002|SX_M|RISK_3|AGE_40|SES_2|SCO_3|CD4_2|DRUG_1|MET_NA|APP_1|RES_1|REC_0|VEN_0|CL_304|NAT_mex|2021-04-12",
      "cluster":1,
      "patient_attributes":{
        "ehars_uid":"ID_CEC-21-3253|ST_1|CODE_09002|SX_M|RISK_3|AGE_40|SES_2|SCO_3|CD4_2|DRUG_1|MET_NA|APP_1|RES_1|REC_0|VEN_0|CL_304|NAT_mex|2021-04-12",
        "ST":"ST_1",
        "RISK":"RISK_3",
        "MET":"MET_NA",
        "NAT":"NAT_mex"
      }
    },
    {
      "id":"ID_CEC-20-1538|ST_1|CODE_09013|SX_M|RISK_3|AGE_31|SES_2|SCO_3|CD4_2|DRUG_1|MET_NA|APP_1|RES_1|REC_1|VEN_0|CL_304|NAT_mex|2020-09-28",
      "cluster":1,
      "patient_attributes":{
        "ehars_uid":"ID_CEC-20-1538|ST_1|CODE_09013|SX_M|RISK_3|AGE_31|SES_2|SCO_3|CD4_2|DRUG_1|MET_NA|APP_1|RES_1|REC_1|VEN_0|CL_304|NAT_mex|2020-09-28",
        "ST":"ST_1",
        "RISK":"RISK_3",
        "MET":"MET_NA",
        "NAT":"NAT_mex"
      }
    },
    {
      "id":"ID_CEC-20-2174|ST_1|CODE_09011|SX_M|RISK_3|AGE_23|SES_2|SCO_3|CD4_1|DRUG_1|MET_NA|APP_0|RES_1|REC_0|VEN_0|CL_10|NAT_mex|2020-12-03",
      "cluster":2,
      "patient_attributes":{
        "ehars_uid":"ID_CEC-20-2174|ST_1|CODE_09011|SX_M|RISK_3|AGE_23|SES_2|SCO_3|CD4_1|DRUG_1|MET_NA|APP_0|RES_1|REC_0|VEN_0|CL_10|NAT_mex|2020-12-03",
        "ST":"ST_1",
        "RISK":"RISK_3",
        "MET":"MET_NA",
        "NAT":"NAT_mex"
      }
    },
    {
      "id":"ID_CEC-21-2370|ST_1|CODE_09016|SX_M|RISK_3|AGE_39|SES_2|SCO_3|CD4_2|DRUG_1|MET_NA|APP_1|RES_1|REC_0|VEN_1|CL_10|NAT_mex|2021-01-14",
      "cluster":2,
      "patient_attributes":{
        "ehars_uid":"ID_CEC-21-2370|ST_1|CODE_09016|SX_M|RISK_3|AGE_39|SES_2|SCO_3|CD4_2|DRUG_1|MET_NA|APP_1|RES_1|REC_0|VEN_1|CL_10|NAT_mex|2021-01-14",
        "ST":"ST_1",
        "RISK":"RISK_3",
        "MET":"MET_NA",
        "NAT":"NAT_mex"
      }
    },
    {
      "id":"ID_CEC-21-2667|ST_1|CODE_09005|SX_M|RISK_3|AGE_27|SES_2|SCO_3|CD4_1|DRUG_NA|MET_NA|APP_1|RES_1|REC_0|VEN_1|CL_10|NAT_mex|2021-02-15",
      "cluster":2,
      "patient_attributes":{
        "ehars_uid":"ID_CEC-21-2667|ST_1|CODE_09005|SX_M|RISK_3|AGE_27|SES_2|SCO_3|CD4_1|DRUG_NA|MET_NA|APP_1|RES_1|REC_0|VEN_1|CL_10|NAT_mex|2021-02-15",
        "ST":"ST_1",
        "RISK":"RISK_3",
        "MET":"MET_NA",
        "NAT":"NAT_mex"
      }
    },
    {
      "id":"ID_CEC-21-2919|ST_2|CODE_15058|SX_M|RISK_3|AGE_25|SES_2|SCO_2|CD4_2|DRUG_1|MET_NA|APP_0|RES_1|REC_0|VEN_1|CL_10|NAT_mex|2021-03-10",
      "cluster":2,
      "patient_attributes":{
        "ehars_uid":"ID_CEC-21-2919|ST_2|CODE_15058|SX_M|RISK_3|AGE_25|SES_2|SCO_2|CD4_2|DRUG_1|MET_NA|APP_0|RES_1|REC_0|VEN_1|CL_10|NAT_mex|2021-03-10",
        "ST":"ST_2",
        "RISK":"RISK_3",
        "MET":"MET_NA",
        "NAT":"NAT_mex"
      }
    },
    {
      "id":"ID_CEC-21-3948|ST_1|CODE_09004|SX_M|RISK_3|AGE_22|SES_1|SCO_3|CD4_2|DRUG_0|MET_NA|APP_1|RES_1|REC_0|VEN_0|CL_10|NAT_mex|2021-06-10",
      "cluster":2,
      "patient_attributes":{
        "ehars_uid":"ID_CEC-21-3948|ST_1|CODE_09004|SX_M|RISK_3|AGE_22|SES_1|SCO_3|CD4_2|DRUG_0|MET_NA|APP_1|RES_1|REC_0|VEN_0|CL_10|NAT_mex|2021-06-10",
        "ST":"ST_1",
        "RISK":"RISK_3",
        "MET":"MET_NA",
        "NAT":"NAT_mex"
      }
    },
    {
      "id":"ID_CEC-21-4664|ST_1|CODE_09014|SX_M|RISK_3|AGE_46|SES_2|SCO_3|CD4_2|DRUG_0|MET_NA|APP_0|RES_1|REC_0|VEN_NA|CL_10|NAT_mex|2021-08-24",
      "cluster":2,
      "patient_attributes":{
        "ehars_uid":"ID_CEC-21-4664|ST_1|CODE_09014|SX_M|RISK_3|AGE_46|SES_2|SCO_3|CD4_2|DRUG_0|MET_NA|APP_0|RES_1|REC_0|VEN_NA|CL_10|NAT_mex|2021-08-24",
        "ST":"ST_1",
        "RISK":"RISK_3",
        "MET":"MET_NA",
        "NAT":"NAT_mex"
      }
    },
    {
      "id":"ID_CEC-21-5787|ST_1|CODE_09011|SX_M|RISK_3|AGE_27|SES_2|SCO_2|CD4_1|DRUG_1|MET_NA|APP_0|RES_1|REC_0|VEN_0|CL_10|NAT_mex|2021-12-01",
      "cluster":2,
      "patient_attributes":{
        "ehars_uid":"ID_CEC-21-5787|ST_1|CODE_09011|SX_M|RISK_3|AGE_27|SES_2|SCO_2|CD4_1|DRUG_1|MET_NA|APP_0|RES_1|REC_0|VEN_0|CL_10|NAT_mex|2021-12-01",
        "ST":"ST_1",
        "RISK":"RISK_3",
        "MET":"MET_NA",
        "NAT":"NAT_mex"
      }
    },
    {
      "id":"ID_CEC-21-5848|ST_1|CODE_09015|SX_M|RISK_3|AGE_24|SES_2|SCO_2|CD4_3|DRUG_1|MET_NA|APP_0|RES_1|REC_0|VEN_0|CL_10|NAT_mex|2021-12-07",
      "cluster":2,
      "patient_attributes":{
        "ehars_uid":"ID_CEC-21-5848|ST_1|CODE_09015|SX_M|RISK_3|AGE_24|SES_2|SCO_2|CD4_3|DRUG_1|MET_NA|APP_0|RES_1|REC_0|VEN_0|CL_10|NAT_mex|2021-12-07",
        "ST":"ST_1",
        "RISK":"RISK_3",
        "MET":"MET_NA",
        "NAT":"NAT_mex"
      }
    },
    {
      "id":"ID_CEC-22-6772|ST_1|CODE_09010|SX_M|RISK_NA|AGE_41|SES_NA|SCO_NA|CD4_1|DRUG_NA|MET_NA|APP_NA|RES_1|REC_0|VEN_NA|CL_1180|NAT_NA|2022-03-11",
      "cluster":2,
      "patient_attributes":{
        "ehars_uid":"ID_CEC-22-6772|ST_1|CODE_09010|SX_M|RISK_NA|AGE_41|SES_NA|SCO_NA|CD4_1|DRUG_NA|MET_NA|APP_NA|RES_1|REC_0|VEN_NA|CL_1180|NAT_NA|2022-03-11",
        "ST":"ST_1",
        "RISK":"RISK_NA",
        "MET":"MET_NA",
        "NAT":"NAT_NA"
      }
    },
    {
      "id":"ID_CEC-22-6843|ST_2|CODE_15033|SX_M|RISK_3|AGE_28|SES_1|SCO_2|CD4_2|DRUG_0|MET_NA|APP_1|RES_1|REC_0|VEN_0|CL_1180|NAT_mex|2022-03-17",
      "cluster":2,
      "patient_attributes":{
        "ehars_uid":"ID_CEC-22-6843|ST_2|CODE_15033|SX_M|RISK_3|AGE_28|SES_1|SCO_2|CD4_2|DRUG_0|MET_NA|APP_1|RES_1|REC_0|VEN_0|CL_1180|NAT_mex|2022-03-17",
        "ST":"ST_2",
        "RISK":"RISK_3",
        "MET":"MET_NA",
        "NAT":"NAT_mex"
      }
    },
    {
      "id":"ID_CEC-22-6868|ST_1|CODE_07106|SX_M|RISK_3|AGE_33|SES_2|SCO_3|CD4_1|DRUG_1|MET_NA|APP_1|RES_1|REC_0|VEN_0|CL_10|NAT_mex|2022-03-18",
      "cluster":2,
      "patient_attributes":{
        "ehars_uid":"ID_CEC-22-6868|ST_1|CODE_07106|SX_M|RISK_3|AGE_33|SES_2|SCO_3|CD4_1|DRUG_1|MET_NA|APP_1|RES_1|REC_0|VEN_0|CL_10|NAT_mex|2022-03-18",
        "ST":"ST_1",
        "RISK":"RISK_3",
        "MET":"MET_NA",
        "NAT":"NAT_mex"
      }
    },
    {
      "id":"ID_CEC-22-7787|ST_2|CODE_15039|SX_M|RISK_3|AGE_28|SES_1|SCO_2|CD4_2|DRUG_1|MET_NA|APP_1|RES_1|REC_0|VEN_1|CL_10|NAT_mex|2022-06-02",
      "cluster":2,
      "patient_attributes":{
        "ehars_uid":"ID_CEC-22-7787|ST_2|CODE_15039|SX_M|RISK_3|AGE_28|SES_1|SCO_2|CD4_2|DRUG_1|MET_NA|APP_1|RES_1|REC_0|VEN_1|CL_10|NAT_mex|2022-06-02",
        "ST":"ST_2",
        "RISK":"RISK_3",
        "MET":"MET_NA",
        "NAT":"NAT_mex"
      }
    },
    {
      "id":"ID_CEC-22-8944|ST_1|CODE_09010|SX_M|RISK_3|AGE_30|SES_2|SCO_3|CD4_1|DRUG_0|MET_NA|APP_1|RES_1|REC_0|VEN_0|CL_10|NAT_mex|2022-09-09",
      "cluster":2,
      "patient_attributes":{
        "ehars_uid":"ID_CEC-22-8944|ST_1|CODE_09010|SX_M|RISK_3|AGE_30|SES_2|SCO_3|CD4_1|DRUG_0|MET_NA|APP_1|RES_1|REC_0|VEN_0|CL_10|NAT_mex|2022-09-09",
        "ST":"ST_1",
        "RISK":"RISK_3",
        "MET":"MET_NA",
        "NAT":"NAT_mex"
      }
    },
    {
      "id":"ID_CEC-22-9477|ST_2|CODE_15033|SX_M|RISK_NA|AGE_31|SES_NA|SCO_NA|CD4_1|DRUG_NA|MET_NA|APP_NA|RES_3|REC_0|VEN_NA|CL_10|NAT_NA|2022-11-04",
      "cluster":2,
      "patient_attributes":{
        "ehars_uid":"ID_CEC-22-9477|ST_2|CODE_15033|SX_M|RISK_NA|AGE_31|SES_NA|SCO_NA|CD4_1|DRUG_NA|MET_NA|APP_NA|RES_3|REC_0|VEN_NA|CL_10|NAT_NA|2022-11-04",
        "ST":"ST_2",
        "RISK":"RISK_NA",
        "MET":"MET_NA",
        "NAT":"NAT_NA"
      }
    },
    {
      "id":"ID_CEC-22-9610|ST_1|CODE_09011|SX_M|RISK_3|AGE_32|SES_1|SCO_2|CD4_2|DRUG_1|MET_NA|APP_1|RES_1|REC_0|VEN_0|CL_NA|NAT_mex|2022-11-17",
      "cluster":2,
      "patient_attributes":{
        "ehars_uid":"ID_CEC-22-9610|ST_1|CODE_09011|SX_M|RISK_3|AGE_32|SES_1|SCO_2|CD4_2|DRUG_1|MET_NA|APP_1|RES_1|REC_0|VEN_0|CL_NA|NAT_mex|2022-11-17",
        "ST":"ST_1",
        "RISK":"RISK_3",
        "MET":"MET_NA",
        "NAT":"NAT_mex"
      }
    },
    {
      "id":"ID_CEC-20-1199|ST_1|CODE_09003|SX_M|RISK_NA|AGE_25|SES_NA|SCO_NA|CD4_1|DRUG_NA|MET_NA|APP_NA|RES_1|REC_0|VEN_NA|CL_10|NAT_NA|2020-08-19",
      "cluster":2,
      "patient_attributes":{
        "ehars_uid":"ID_CEC-20-1199|ST_1|CODE_09003|SX_M|RISK_NA|AGE_25|SES_NA|SCO_NA|CD4_1|DRUG_NA|MET_NA|APP_NA|RES_1|REC_0|VEN_NA|CL_10|NAT_NA|2020-08-19",
        "ST":"ST_1",
        "RISK":"RISK_NA",
        "MET":"MET_NA",
        "NAT":"NAT_NA"
      }
    },
    {
      "id":"ID_CEC-20-1268|ST_2|CODE_15057|SX_M|RISK_3|AGE_25|SES_2|SCO_3|CD4_1|DRUG_0|MET_NA|APP_1|RES_1|REC_0|VEN_0|CL_10|NAT_mex|2020-08-25",
      "cluster":2,
      "patient_attributes":{
        "ehars_uid":"ID_CEC-20-1268|ST_2|CODE_15057|SX_M|RISK_3|AGE_25|SES_2|SCO_3|CD4_1|DRUG_0|MET_NA|APP_1|RES_1|REC_0|VEN_0|CL_10|NAT_mex|2020-08-25",
        "ST":"ST_2",
        "RISK":"RISK_3",
        "MET":"MET_NA",
        "NAT":"NAT_mex"
      }
    },
    {
      "id":"ID_CEC-20-1318|ST_1|CODE_09003|SX_M|RISK_3|AGE_22|SES_2|SCO_2|CD4_1|DRUG_0|MET_NA|APP_1|RES_1|REC_0|VEN_0|CL_10|NAT_mex|2020-09-01",
      "cluster":2,
      "patient_attributes":{
        "ehars_uid":"ID_CEC-20-1318|ST_1|CODE_09003|SX_M|RISK_3|AGE_22|SES_2|SCO_2|CD4_1|DRUG_0|MET_NA|APP_1|RES_1|REC_0|VEN_0|CL_10|NAT_mex|2020-09-01",
        "ST":"ST_1",
        "RISK":"RISK_3",
        "MET":"MET_NA",
        "NAT":"NAT_mex"
      }
    },
    {
      "id":"ID_CEC-20-1388|ST_1|CODE_09003|SX_M|RISK_3|AGE_32|SES_2|SCO_2|CD4_1|DRUG_0|MET_NA|APP_0|RES_1|REC_0|VEN_0|CL_10|NAT_mex|2020-09-08",
      "cluster":2,
      "patient_attributes":{
        "ehars_uid":"ID_CEC-20-1388|ST_1|CODE_09003|SX_M|RISK_3|AGE_32|SES_2|SCO_2|CD4_1|DRUG_0|MET_NA|APP_0|RES_1|REC_0|VEN_0|CL_10|NAT_mex|2020-09-08",
        "ST":"ST_1",
        "RISK":"RISK_3",
        "MET":"MET_NA",
        "NAT":"NAT_mex"
      }
    },
    {
      "id":"ID_CEC-20-2065|ST_2|CODE_15115|SX_M|RISK_3|AGE_25|SES_2|SCO_2|CD4_1|DRUG_0|MET_NA|APP_0|RES_2|REC_0|VEN_0|CL_10|NAT_mex|2020-11-20",
      "cluster":2,
      "patient_attributes":{
        "ehars_uid":"ID_CEC-20-2065|ST_2|CODE_15115|SX_M|RISK_3|AGE_25|SES_2|SCO_2|CD4_1|DRUG_0|MET_NA|APP_0|RES_2|REC_0|VEN_0|CL_10|NAT_mex|2020-11-20",
        "ST":"ST_2",
        "RISK":"RISK_3",
        "MET":"MET_NA",
        "NAT":"NAT_mex"
      }
    },
    {
      "id":"ID_CEC-19-0203|ST_1|CODE_09002|SX_M|RISK_NA|AGE_30|SES_NA|SCO_NA|CD4_3|DRUG_NA|MET_NA|APP_NA|RES_6|REC_1|VEN_NA|CL_10|NAT_NA|2019-09-06",
      "cluster":2,
      "patient_attributes":{
        "ehars_uid":"ID_CEC-19-0203|ST_1|CODE_09002|SX_M|RISK_NA|AGE_30|SES_NA|SCO_NA|CD4_3|DRUG_NA|MET_NA|APP_NA|RES_6|REC_1|VEN_NA|CL_10|NAT_NA|2019-09-06",
        "ST":"ST_1",
        "RISK":"RISK_NA",
        "MET":"MET_NA",
        "NAT":"NAT_NA"
      }
    },
    {
      "id":"ID_CEC-19-0466|ST_1|CODE_09013|SX_M|RISK_NA|AGE_31|SES_NA|SCO_NA|CD4_2|DRUG_NA|MET_NA|APP_NA|RES_2|REC_1|VEN_NA|CL_10|NAT_NA|2019-10-07",
      "cluster":2,
      "patient_attributes":{
        "ehars_uid":"ID_CEC-19-0466|ST_1|CODE_09013|SX_M|RISK_NA|AGE_31|SES_NA|SCO_NA|CD4_2|DRUG_NA|MET_NA|APP_NA|RES_2|REC_1|VEN_NA|CL_10|NAT_NA|2019-10-07",
        "ST":"ST_1",
        "RISK":"RISK_NA",
        "MET":"MET_NA",
        "NAT":"NAT_NA"
      }
    },
    {
      "id":"ID_CEC-19-0479|ST_1|CODE_09007|SX_M|RISK_3|AGE_26|SES_2|SCO_3|CD4_2|DRUG_0|MET_NA|APP_0|RES_1|REC_0|VEN_0|CL_10|NAT_mex|2019-10-07",
      "cluster":2,
      "patient_attributes":{
        "ehars_uid":"ID_CEC-19-0479|ST_1|CODE_09007|SX_M|RISK_3|AGE_26|SES_2|SCO_3|CD4_2|DRUG_0|MET_NA|APP_0|RES_1|REC_0|VEN_0|CL_10|NAT_mex|2019-10-07",
        "ST":"ST_1",
        "RISK":"RISK_3",
        "MET":"MET_NA",
        "NAT":"NAT_mex"
      }
    },
    {
      "id":"ID_CEC-19-0541|ST_2|CODE_15030|SX_M|RISK_NA|AGE_21|SES_NA|SCO_NA|CD4_NA|DRUG_NA|MET_NA|APP_NA|RES_1|REC_0|VEN_NA|CL_10|NAT_NA|2019-10-11",
      "cluster":2,
      "patient_attributes":{
        "ehars_uid":"ID_CEC-19-0541|ST_2|CODE_15030|SX_M|RISK_NA|AGE_21|SES_NA|SCO_NA|CD4_NA|DRUG_NA|MET_NA|APP_NA|RES_1|REC_0|VEN_NA|CL_10|NAT_NA|2019-10-11",
        "ST":"ST_2",
        "RISK":"RISK_NA",
        "MET":"MET_NA",
        "NAT":"NAT_NA"
      }
    },
    {
      "id":"ID_CEC-19-0807|ST_2|CODE_15057|SX_M|RISK_NA|AGE_24|SES_NA|SCO_NA|CD4_1|DRUG_NA|MET_NA|APP_NA|RES_1|REC_0|VEN_NA|CL_10|NAT_NA|2019-11-13",
      "cluster":2,
      "patient_attributes":{
        "ehars_uid":"ID_CEC-19-0807|ST_2|CODE_15057|SX_M|RISK_NA|AGE_24|SES_NA|SCO_NA|CD4_1|DRUG_NA|MET_NA|APP_NA|RES_1|REC_0|VEN_NA|CL_10|NAT_NA|2019-11-13",
        "ST":"ST_2",
        "RISK":"RISK_NA",
        "MET":"MET_NA",
        "NAT":"NAT_NA"
      }
    },
    {
      "id":"ID_CEC-19-0820|ST_1|CODE_09005|SX_M|RISK_NA|AGE_23|SES_NA|SCO_NA|CD4_2|DRUG_NA|MET_NA|APP_NA|RES_1|REC_0|VEN_NA|CL_10|NAT_NA|2019-11-14",
      "cluster":2,
      "patient_attributes":{
        "ehars_uid":"ID_CEC-19-0820|ST_1|CODE_09005|SX_M|RISK_NA|AGE_23|SES_NA|SCO_NA|CD4_2|DRUG_NA|MET_NA|APP_NA|RES_1|REC_0|VEN_NA|CL_10|NAT_NA|2019-11-14",
        "ST":"ST_1",
        "RISK":"RISK_NA",
        "MET":"MET_NA",
        "NAT":"NAT_NA"
      }
    },
    {
      "id":"ID_CEC-19-1016|ST_1|CODE_09002|SX_M|RISK_NA|AGE_24|SES_NA|SCO_NA|CD4_2|DRUG_NA|MET_NA|APP_NA|RES_1|REC_NA|VEN_NA|CL_10|NAT_NA|2019-12-09",
      "cluster":2,
      "patient_attributes":{
        "ehars_uid":"ID_CEC-19-1016|ST_1|CODE_09002|SX_M|RISK_NA|AGE_24|SES_NA|SCO_NA|CD4_2|DRUG_NA|MET_NA|APP_NA|RES_1|REC_NA|VEN_NA|CL_10|NAT_NA|2019-12-09",
        "ST":"ST_1",
        "RISK":"RISK_NA",
        "MET":"MET_NA",
        "NAT":"NAT_NA"
      }
    },
    {
      "id":"ID_CEC-19-1035|ST_2|CODE_15033|SX_M|RISK_NA|AGE_25|SES_NA|SCO_NA|CD4_1|DRUG_NA|MET_NA|APP_NA|RES_1|REC_0|VEN_NA|CL_NA|NAT_NA|2019-12-11",
      "cluster":2,
      "patient_attributes":{
        "ehars_uid":"ID_CEC-19-1035|ST_2|CODE_15033|SX_M|RISK_NA|AGE_25|SES_NA|SCO_NA|CD4_1|DRUG_NA|MET_NA|APP_NA|RES_1|REC_0|VEN_NA|CL_NA|NAT_NA|2019-12-11",
        "ST":"ST_2",
        "RISK":"RISK_NA",
        "MET":"MET_NA",
        "NAT":"NAT_NA"
      }
    },
    {
      "id":"ID_CEC-19-1039|ST_1|CODE_09003|SX_M|RISK_NA|AGE_30|SES_NA|SCO_NA|CD4_1|DRUG_NA|MET_NA|APP_NA|RES_1|REC_0|VEN_NA|CL_10|NAT_NA|2019-12-11",
      "cluster":2,
      "patient_attributes":{
        "ehars_uid":"ID_CEC-19-1039|ST_1|CODE_09003|SX_M|RISK_NA|AGE_30|SES_NA|SCO_NA|CD4_1|DRUG_NA|MET_NA|APP_NA|RES_1|REC_0|VEN_NA|CL_10|NAT_NA|2019-12-11",
        "ST":"ST_1",
        "RISK":"RISK_NA",
        "MET":"MET_NA",
        "NAT":"NAT_NA"
      }
    },
    {
      "id":"ID_CEC-20-2159|ST_1|CODE_09007|SX_M|RISK_3|AGE_34|SES_2|SCO_2|CD4_1|DRUG_0|MET_NA|APP_0|RES_2|REC_0|VEN_0|CL_85|NAT_mex|2020-11-30",
      "cluster":3,
      "patient_attributes":{
        "ehars_uid":"ID_CEC-20-2159|ST_1|CODE_09007|SX_M|RISK_3|AGE_34|SES_2|SCO_2|CD4_1|DRUG_0|MET_NA|APP_0|RES_2|REC_0|VEN_0|CL_85|NAT_mex|2020-11-30",
        "ST":"ST_1",
        "RISK":"RISK_3",
        "MET":"MET_NA",
        "NAT":"NAT_mex"
      }
    },
    {
      "id":"ID_CEC-21-3036|ST_1|CODE_09010|SX_M|RISK_3|AGE_38|SES_1|SCO_3|CD4_1|DRUG_1|MET_NA|APP_1|RES_1|REC_0|VEN_1|CL_85|NAT_mex|2021-03-23",
      "cluster":3,
      "patient_attributes":{
        "ehars_uid":"ID_CEC-21-3036|ST_1|CODE_09010|SX_M|RISK_3|AGE_38|SES_1|SCO_3|CD4_1|DRUG_1|MET_NA|APP_1|RES_1|REC_0|VEN_1|CL_85|NAT_mex|2021-03-23",
        "ST":"ST_1",
        "RISK":"RISK_3",
        "MET":"MET_NA",
        "NAT":"NAT_mex"
      }
    },
    {
      "id":"ID_CEC-21-3839|ST_1|CODE_09003|SX_M|RISK_3|AGE_28|SES_2|SCO_3|CD4_2|DRUG_0|MET_NA|APP_1|RES_2|REC_0|VEN_NA|CL_85|NAT_col|2021-06-02",
      "cluster":3,
      "patient_attributes":{
        "ehars_uid":"ID_CEC-21-3839|ST_1|CODE_09003|SX_M|RISK_3|AGE_28|SES_2|SCO_3|CD4_2|DRUG_0|MET_NA|APP_1|RES_2|REC_0|VEN_NA|CL_85|NAT_col|2021-06-02",
        "ST":"ST_1",
        "RISK":"RISK_3",
        "MET":"MET_NA",
        "NAT":"NAT_col"
      }
    },
    {
      "id":"ID_CEC-21-3921|ST_1|CODE_09011|SX_M|RISK_3|AGE_26|SES_2|SCO_2|CD4_1|DRUG_NA|MET_NA|APP_NA|RES_2|REC_0|VEN_NA|CL_85|NAT_mex|2021-06-07",
      "cluster":3,
      "patient_attributes":{
        "ehars_uid":"ID_CEC-21-3921|ST_1|CODE_09011|SX_M|RISK_3|AGE_26|SES_2|SCO_2|CD4_1|DRUG_NA|MET_NA|APP_NA|RES_2|REC_0|VEN_NA|CL_85|NAT_mex|2021-06-07",
        "ST":"ST_1",
        "RISK":"RISK_3",
        "MET":"MET_NA",
        "NAT":"NAT_mex"
      }
    },
    {
      "id":"ID_CEC-21-4139|ST_2|CODE_15013|SX_M|RISK_3|AGE_22|SES_1|SCO_2|CD4_1|DRUG_1|MET_NA|APP_1|RES_1|REC_0|VEN_0|CL_85|NAT_mex|2021-06-29",
      "cluster":3,
      "patient_attributes":{
        "ehars_uid":"ID_CEC-21-4139|ST_2|CODE_15013|SX_M|RISK_3|AGE_22|SES_1|SCO_2|CD4_1|DRUG_1|MET_NA|APP_1|RES_1|REC_0|VEN_0|CL_85|NAT_mex|2021-06-29",
        "ST":"ST_2",
        "RISK":"RISK_3",
        "MET":"MET_NA",
        "NAT":"NAT_mex"
      }
    },
    {
      "id":"ID_CEC-21-4391|ST_2|CODE_15013|SX_M|RISK_3|AGE_31|SES_1|SCO_2|CD4_2|DRUG_1|MET_NA|APP_1|RES_2|REC_0|VEN_0|CL_85|NAT_mex|2021-07-21",
      "cluster":3,
      "patient_attributes":{
        "ehars_uid":"ID_CEC-21-4391|ST_2|CODE_15013|SX_M|RISK_3|AGE_31|SES_1|SCO_2|CD4_2|DRUG_1|MET_NA|APP_1|RES_2|REC_0|VEN_0|CL_85|NAT_mex|2021-07-21",
        "ST":"ST_2",
        "RISK":"RISK_3",
        "MET":"MET_NA",
        "NAT":"NAT_mex"
      }
    },
    {
      "id":"ID_CEC-21-4478|ST_1|CODE_09007|SX_M|RISK_3|AGE_25|SES_2|SCO_2|CD4_1|DRUG_0|MET_NA|APP_0|RES_1|REC_0|VEN_0|CL_85|NAT_mex|2021-08-04",
      "cluster":3,
      "patient_attributes":{
        "ehars_uid":"ID_CEC-21-4478|ST_1|CODE_09007|SX_M|RISK_3|AGE_25|SES_2|SCO_2|CD4_1|DRUG_0|MET_NA|APP_0|RES_1|REC_0|VEN_0|CL_85|NAT_mex|2021-08-04",
        "ST":"ST_1",
        "RISK":"RISK_3",
        "MET":"MET_NA",
        "NAT":"NAT_mex"
      }
    },
    {
      "id":"ID_CEC-21-4670|ST_1|CODE_09007|SX_F|RISK_1|AGE_25|SES_2|SCO_3|CD4_2|DRUG_0|MET_NA|APP_NA|RES_2|REC_0|VEN_NA|CL_85|NAT_mex|2021-08-25",
      "cluster":3,
      "patient_attributes":{
        "ehars_uid":"ID_CEC-21-4670|ST_1|CODE_09007|SX_F|RISK_1|AGE_25|SES_2|SCO_3|CD4_2|DRUG_0|MET_NA|APP_NA|RES_2|REC_0|VEN_NA|CL_85|NAT_mex|2021-08-25",
        "ST":"ST_1",
        "RISK":"RISK_1",
        "MET":"MET_NA",
        "NAT":"NAT_mex"
      }
    },
    {
      "id":"ID_CEC-21-5006|ST_1|CODE_09015|SX_M|RISK_3|AGE_24|SES_2|SCO_3|CD4_2|DRUG_1|MET_NA|APP_0|RES_2|REC_0|VEN_0|CL_85|NAT_mex|2021-09-28",
      "cluster":3,
      "patient_attributes":{
        "ehars_uid":"ID_CEC-21-5006|ST_1|CODE_09015|SX_M|RISK_3|AGE_24|SES_2|SCO_3|CD4_2|DRUG_1|MET_NA|APP_0|RES_2|REC_0|VEN_0|CL_85|NAT_mex|2021-09-28",
        "ST":"ST_1",
        "RISK":"RISK_3",
        "MET":"MET_NA",
        "NAT":"NAT_mex"
      }
    },
    {
      "id":"ID_CEC-21-5826|ST_1|CODE_09013|SX_M|RISK_3|AGE_19|SES_1|SCO_2|CD4_1|DRUG_0|MET_NA|APP_1|RES_2|REC_0|VEN_1|CL_85|NAT_mex|2021-12-06",
      "cluster":3,
      "patient_attributes":{
        "ehars_uid":"ID_CEC-21-5826|ST_1|CODE_09013|SX_M|RISK_3|AGE_19|SES_1|SCO_2|CD4_1|DRUG_0|MET_NA|APP_1|RES_2|REC_0|VEN_1|CL_85|NAT_mex|2021-12-06",
        "ST":"ST_1",
        "RISK":"RISK_3",
        "MET":"MET_NA",
        "NAT":"NAT_mex"
      }
    },
    {
      "id":"ID_CEC-21-5855|ST_1|CODE_09007|SX_M|RISK_3|AGE_22|SES_1|SCO_2|CD4_2|DRUG_1|MET_NA|APP_0|RES_2|REC_1|VEN_1|CL_85|NAT_mex|2021-12-07",
      "cluster":3,
      "patient_attributes":{
        "ehars_uid":"ID_CEC-21-5855|ST_1|CODE_09007|SX_M|RISK_3|AGE_22|SES_1|SCO_2|CD4_2|DRUG_1|MET_NA|APP_0|RES_2|REC_1|VEN_1|CL_85|NAT_mex|2021-12-07",
        "ST":"ST_1",
        "RISK":"RISK_3",
        "MET":"MET_NA",
        "NAT":"NAT_mex"
      }
    },
    {
      "id":"ID_CEC-21-5857|ST_1|CODE_09003|SX_M|RISK_3|AGE_32|SES_2|SCO_3|CD4_1|DRUG_1|MET_NA|APP_0|RES_2|REC_0|VEN_1|CL_85|NAT_mex|2021-12-07",
      "cluster":3,
      "patient_attributes":{
        "ehars_uid":"ID_CEC-21-5857|ST_1|CODE_09003|SX_M|RISK_3|AGE_32|SES_2|SCO_3|CD4_1|DRUG_1|MET_NA|APP_0|RES_2|REC_0|VEN_1|CL_85|NAT_mex|2021-12-07",
        "ST":"ST_1",
        "RISK":"RISK_3",
        "MET":"MET_NA",
        "NAT":"NAT_mex"
      }
    },
    {
      "id":"ID_CEC-22-5962|ST_2|CODE_15058|SX_M|RISK_3|AGE_34|SES_2|SCO_3|CD4_1|DRUG_0|MET_NA|APP_0|RES_2|REC_0|VEN_0|CL_NA|NAT_mex|2022-01-03",
      "cluster":3,
      "patient_attributes":{
        "ehars_uid":"ID_CEC-22-5962|ST_2|CODE_15058|SX_M|RISK_3|AGE_34|SES_2|SCO_3|CD4_1|DRUG_0|MET_NA|APP_0|RES_2|REC_0|VEN_0|CL_NA|NAT_mex|2022-01-03",
        "ST":"ST_2",
        "RISK":"RISK_3",
        "MET":"MET_NA",
        "NAT":"NAT_mex"
      }
    },
    {
      "id":"ID_CEC-22-6584|ST_1|CODE_09012|SX_M|RISK_3|AGE_22|SES_2|SCO_2|CD4_2|DRUG_0|MET_NA|APP_1|RES_2|REC_0|VEN_1|CL_85|NAT_mex|2022-02-24",
      "cluster":3,
      "patient_attributes":{
        "ehars_uid":"ID_CEC-22-6584|ST_1|CODE_09012|SX_M|RISK_3|AGE_22|SES_2|SCO_2|CD4_2|DRUG_0|MET_NA|APP_1|RES_2|REC_0|VEN_1|CL_85|NAT_mex|2022-02-24",
        "ST":"ST_1",
        "RISK":"RISK_3",
        "MET":"MET_NA",
        "NAT":"NAT_mex"
      }
    },
    {
      "id":"ID_CEC-22-6789|ST_2|CODE_15057|SX_M|RISK_3|AGE_30|SES_1|SCO_2|CD4_1|DRUG_0|MET_NA|APP_1|RES_1|REC_0|VEN_1|CL_85|NAT_mex|2022-03-14",
      "cluster":3,
      "patient_attributes":{
        "ehars_uid":"ID_CEC-22-6789|ST_2|CODE_15057|SX_M|RISK_3|AGE_30|SES_1|SCO_2|CD4_1|DRUG_0|MET_NA|APP_1|RES_1|REC_0|VEN_1|CL_85|NAT_mex|2022-03-14",
        "ST":"ST_2",
        "RISK":"RISK_3",
        "MET":"MET_NA",
        "NAT":"NAT_mex"
      }
    },
    {
      "id":"ID_CEC-22-6793|ST_2|CODE_15057|SX_M|RISK_3|AGE_29|SES_2|SCO_2|CD4_2|DRUG_1|MET_NA|APP_0|RES_1|REC_0|VEN_0|CL_85|NAT_mex|2022-03-14",
      "cluster":3,
      "patient_attributes":{
        "ehars_uid":"ID_CEC-22-6793|ST_2|CODE_15057|SX_M|RISK_3|AGE_29|SES_2|SCO_2|CD4_2|DRUG_1|MET_NA|APP_0|RES_1|REC_0|VEN_0|CL_85|NAT_mex|2022-03-14",
        "ST":"ST_2",
        "RISK":"RISK_3",
        "MET":"MET_NA",
        "NAT":"NAT_mex"
      }
    },
    {
      "id":"ID_CEC-22-6896|ST_2|CODE_15013|SX_M|RISK_3|AGE_31|SES_2|SCO_3|CD4_1|DRUG_1|MET_NA|APP_1|RES_1|REC_0|VEN_0|CL_85|NAT_mex|2022-03-23",
      "cluster":3,
      "patient_attributes":{
        "ehars_uid":"ID_CEC-22-6896|ST_2|CODE_15013|SX_M|RISK_3|AGE_31|SES_2|SCO_3|CD4_1|DRUG_1|MET_NA|APP_1|RES_1|REC_0|VEN_0|CL_85|NAT_mex|2022-03-23",
        "ST":"ST_2",
        "RISK":"RISK_3",
        "MET":"MET_NA",
        "NAT":"NAT_mex"
      }
    },
    {
      "id":"ID_CEC-22-6962|ST_2|CODE_15095|SX_M|RISK_3|AGE_24|SES_2|SCO_2|CD4_2|DRUG_1|MET_NA|APP_0|RES_1|REC_0|VEN_0|CL_85|NAT_mex|2022-03-28",
      "cluster":3,
      "patient_attributes":{
        "ehars_uid":"ID_CEC-22-6962|ST_2|CODE_15095|SX_M|RISK_3|AGE_24|SES_2|SCO_2|CD4_2|DRUG_1|MET_NA|APP_0|RES_1|REC_0|VEN_0|CL_85|NAT_mex|2022-03-28",
        "ST":"ST_2",
        "RISK":"RISK_3",
        "MET":"MET_NA",
        "NAT":"NAT_mex"
      }
    },
    {
      "id":"ID_CEC-22-9463|ST_1|CODE_09002|SX_M|RISK_3|AGE_19|SES_2|SCO_2|CD4_2|DRUG_1|MET_NA|APP_1|RES_2|REC_0|VEN_0|CL_85|NAT_mex|2022-11-03",
      "cluster":3,
      "patient_attributes":{
        "ehars_uid":"ID_CEC-22-9463|ST_1|CODE_09002|SX_M|RISK_3|AGE_19|SES_2|SCO_2|CD4_2|DRUG_1|MET_NA|APP_1|RES_2|REC_0|VEN_0|CL_85|NAT_mex|2022-11-03",
        "ST":"ST_1",
        "RISK":"RISK_3",
        "MET":"MET_NA",
        "NAT":"NAT_mex"
      }
    },
    {
      "id":"ID_CEC-20-1632|ST_1|CODE_09007|SX_M|RISK_NA|AGE_26|SES_NA|SCO_NA|CD4_1|DRUG_NA|MET_NA|APP_NA|RES_2|REC_0|VEN_NA|CL_85|NAT_NA|2020-10-07",
      "cluster":3,
      "patient_attributes":{
        "ehars_uid":"ID_CEC-20-1632|ST_1|CODE_09007|SX_M|RISK_NA|AGE_26|SES_NA|SCO_NA|CD4_1|DRUG_NA|MET_NA|APP_NA|RES_2|REC_0|VEN_NA|CL_85|NAT_NA|2020-10-07",
        "ST":"ST_1",
        "RISK":"RISK_NA",
        "MET":"MET_NA",
        "NAT":"NAT_NA"
      }
    },
    {
      "id":"ID_CEC-20-1827|ST_2|CODE_15013|SX_M|RISK_3|AGE_23|SES_1|SCO_2|CD4_1|DRUG_1|MET_NA|APP_1|RES_1|REC_0|VEN_0|CL_85|NAT_mex|2020-10-26",
      "cluster":3,
      "patient_attributes":{
        "ehars_uid":"ID_CEC-20-1827|ST_2|CODE_15013|SX_M|RISK_3|AGE_23|SES_1|SCO_2|CD4_1|DRUG_1|MET_NA|APP_1|RES_1|REC_0|VEN_0|CL_85|NAT_mex|2020-10-26",
        "ST":"ST_2",
        "RISK":"RISK_3",
        "MET":"MET_NA",
        "NAT":"NAT_mex"
      }
    },
    {
      "id":"ID_CEC-19-0395|ST_2|CODE_15033|SX_M|RISK_NA|AGE_29|SES_NA|SCO_NA|CD4_3|DRUG_NA|MET_NA|APP_NA|RES_2|REC_0|VEN_NA|CL_85|NAT_NA|2019-09-27",
      "cluster":3,
      "patient_attributes":{
        "ehars_uid":"ID_CEC-19-0395|ST_2|CODE_15033|SX_M|RISK_NA|AGE_29|SES_NA|SCO_NA|CD4_3|DRUG_NA|MET_NA|APP_NA|RES_2|REC_0|VEN_NA|CL_85|NAT_NA|2019-09-27",
        "ST":"ST_2",
        "RISK":"RISK_NA",
        "MET":"MET_NA",
        "NAT":"NAT_NA"
      }
    },
    {
      "id":"ID_CEC-19-0484|ST_1|CODE_09003|SX_M|RISK_NA|AGE_35|SES_NA|SCO_NA|CD4_2|DRUG_NA|MET_NA|APP_NA|RES_2|REC_0|VEN_NA|CL_85|NAT_NA|2019-10-08",
      "cluster":3,
      "patient_attributes":{
        "ehars_uid":"ID_CEC-19-0484|ST_1|CODE_09003|SX_M|RISK_NA|AGE_35|SES_NA|SCO_NA|CD4_2|DRUG_NA|MET_NA|APP_NA|RES_2|REC_0|VEN_NA|CL_85|NAT_NA|2019-10-08",
        "ST":"ST_1",
        "RISK":"RISK_NA",
        "MET":"MET_NA",
        "NAT":"NAT_NA"
      }
    },
    {
      "id":"ID_CEC-19-0562|ST_2|CODE_15013|SX_M|RISK_NA|AGE_20|SES_NA|SCO_NA|CD4_2|DRUG_NA|MET_NA|APP_NA|RES_2|REC_0|VEN_NA|CL_85|NAT_NA|2019-10-16",
      "cluster":3,
      "patient_attributes":{
        "ehars_uid":"ID_CEC-19-0562|ST_2|CODE_15013|SX_M|RISK_NA|AGE_20|SES_NA|SCO_NA|CD4_2|DRUG_NA|MET_NA|APP_NA|RES_2|REC_0|VEN_NA|CL_85|NAT_NA|2019-10-16",
        "ST":"ST_2",
        "RISK":"RISK_NA",
        "MET":"MET_NA",
        "NAT":"NAT_NA"
      }
    },
    {
      "id":"ID_CEC-19-0586|ST_1|CODE_09006|SX_M|RISK_NA|AGE_20|SES_NA|SCO_NA|CD4_3|DRUG_NA|MET_NA|APP_NA|RES_1|REC_0|VEN_NA|CL_16|NAT_NA|2019-10-16",
      "cluster":4,
      "patient_attributes":{
        "ehars_uid":"ID_CEC-19-0586|ST_1|CODE_09006|SX_M|RISK_NA|AGE_20|SES_NA|SCO_NA|CD4_3|DRUG_NA|MET_NA|APP_NA|RES_1|REC_0|VEN_NA|CL_16|NAT_NA|2019-10-16",
        "ST":"ST_1",
        "RISK":"RISK_NA",
        "MET":"MET_NA",
        "NAT":"NAT_NA"
      }
    },
    {
      "id":"ID_CEC-21-2320|ST_2|CODE_15081|SX_M|RISK_3|AGE_19|SES_2|SCO_2|CD4_1|DRUG_0|MET_NA|APP_0|RES_1|REC_0|VEN_0|CL_16|NAT_mex|2021-01-08",
      "cluster":4,
      "patient_attributes":{
        "ehars_uid":"ID_CEC-21-2320|ST_2|CODE_15081|SX_M|RISK_3|AGE_19|SES_2|SCO_2|CD4_1|DRUG_0|MET_NA|APP_0|RES_1|REC_0|VEN_0|CL_16|NAT_mex|2021-01-08",
        "ST":"ST_2",
        "RISK":"RISK_3",
        "MET":"MET_NA",
        "NAT":"NAT_mex"
      }
    },
    {
      "id":"ID_CEC-21-2486|ST_1|CODE_09010|SX_M|RISK_3|AGE_51|SES_2|SCO_3|CD4_1|DRUG_1|MET_NA|APP_1|RES_1|REC_0|VEN_0|CL_16|NAT_mex|2021-01-27",
      "cluster":4,
      "patient_attributes":{
        "ehars_uid":"ID_CEC-21-2486|ST_1|CODE_09010|SX_M|RISK_3|AGE_51|SES_2|SCO_3|CD4_1|DRUG_1|MET_NA|APP_1|RES_1|REC_0|VEN_0|CL_16|NAT_mex|2021-01-27",
        "ST":"ST_1",
        "RISK":"RISK_3",
        "MET":"MET_NA",
        "NAT":"NAT_mex"
      }
    },
    {
      "id":"ID_CEC-21-2499|ST_1|CODE_09012|SX_M|RISK_3|AGE_25|SES_2|SCO_2|CD4_1|DRUG_1|MET_NA|APP_1|RES_1|REC_0|VEN_0|CL_16|NAT_mex|2021-01-28",
      "cluster":4,
      "patient_attributes":{
        "ehars_uid":"ID_CEC-21-2499|ST_1|CODE_09012|SX_M|RISK_3|AGE_25|SES_2|SCO_2|CD4_1|DRUG_1|MET_NA|APP_1|RES_1|REC_0|VEN_0|CL_16|NAT_mex|2021-01-28",
        "ST":"ST_1",
        "RISK":"RISK_3",
        "MET":"MET_NA",
        "NAT":"NAT_mex"
      }
    },
    {
      "id":"ID_CEC-21-2838|ST_2|CODE_15033|SX_M|RISK_3|AGE_24|SES_2|SCO_3|CD4_2|DRUG_0|MET_NA|APP_1|RES_1|REC_1|VEN_0|CL_16|NAT_mex|2021-03-03",
      "cluster":4,
      "patient_attributes":{
        "ehars_uid":"ID_CEC-21-2838|ST_2|CODE_15033|SX_M|RISK_3|AGE_24|SES_2|SCO_3|CD4_2|DRUG_0|MET_NA|APP_1|RES_1|REC_1|VEN_0|CL_16|NAT_mex|2021-03-03",
        "ST":"ST_2",
        "RISK":"RISK_3",
        "MET":"MET_NA",
        "NAT":"NAT_mex"
      }
    },
    {
      "id":"ID_CEC-21-2839|ST_1|CODE_09015|SX_M|RISK_3|AGE_31|SES_1|SCO_3|CD4_1|DRUG_0|MET_NA|APP_0|RES_1|REC_0|VEN_0|CL_16|NAT_mex|2021-03-03",
      "cluster":4,
      "patient_attributes":{
        "ehars_uid":"ID_CEC-21-2839|ST_1|CODE_09015|SX_M|RISK_3|AGE_31|SES_1|SCO_3|CD4_1|DRUG_0|MET_NA|APP_0|RES_1|REC_0|VEN_0|CL_16|NAT_mex|2021-03-03",
        "ST":"ST_1",
        "RISK":"RISK_3",
        "MET":"MET_NA",
        "NAT":"NAT_mex"
      }
    },
    {
      "id":"ID_CEC-21-3046|ST_1|CODE_09007|SX_M|RISK_3|AGE_29|SES_1|SCO_2|CD4_2|DRUG_1|MET_NA|APP_1|RES_1|REC_0|VEN_1|CL_16|NAT_mex|2021-03-23",
      "cluster":4,
      "patient_attributes":{
        "ehars_uid":"ID_CEC-21-3046|ST_1|CODE_09007|SX_M|RISK_3|AGE_29|SES_1|SCO_2|CD4_2|DRUG_1|MET_NA|APP_1|RES_1|REC_0|VEN_1|CL_16|NAT_mex|2021-03-23",
        "ST":"ST_1",
        "RISK":"RISK_3",
        "MET":"MET_NA",
        "NAT":"NAT_mex"
      }
    },
    {
      "id":"ID_CEC-21-4171|ST_1|CODE_09015|SX_M|RISK_3|AGE_33|SES_2|SCO_3|CD4_1|DRUG_NA|MET_1|APP_NA|RES_1|REC_0|VEN_NA|CL_16|NAT_mex|2021-07-01",
      "cluster":4,
      "patient_attributes":{
        "ehars_uid":"ID_CEC-21-4171|ST_1|CODE_09015|SX_M|RISK_3|AGE_33|SES_2|SCO_3|CD4_1|DRUG_NA|MET_1|APP_NA|RES_1|REC_0|VEN_NA|CL_16|NAT_mex|2021-07-01",
        "ST":"ST_1",
        "RISK":"RISK_3",
        "MET":"MET_1",
        "NAT":"NAT_mex"
      }
    },
    {
      "id":"ID_CEC-21-4346|ST_1|CODE_09015|SX_M|RISK_3|AGE_34|SES_2|SCO_3|CD4_2|DRUG_1|MET_NA|APP_1|RES_1|REC_0|VEN_1|CL_16|NAT_mex|2021-07-16",
      "cluster":4,
      "patient_attributes":{
        "ehars_uid":"ID_CEC-21-4346|ST_1|CODE_09015|SX_M|RISK_3|AGE_34|SES_2|SCO_3|CD4_2|DRUG_1|MET_NA|APP_1|RES_1|REC_0|VEN_1|CL_16|NAT_mex|2021-07-16",
        "ST":"ST_1",
        "RISK":"RISK_3",
        "MET":"MET_NA",
        "NAT":"NAT_mex"
      }
    },
    {
      "id":"ID_CEC-21-4473|ST_1|CODE_09007|SX_M|RISK_3|AGE_29|SES_2|SCO_3|CD4_2|DRUG_1|MET_1|APP_1|RES_1|REC_0|VEN_1|CL_16|NAT_mex|2021-08-05",
      "cluster":4,
      "patient_attributes":{
        "ehars_uid":"ID_CEC-21-4473|ST_1|CODE_09007|SX_M|RISK_3|AGE_29|SES_2|SCO_3|CD4_2|DRUG_1|MET_1|APP_1|RES_1|REC_0|VEN_1|CL_16|NAT_mex|2021-08-05",
        "ST":"ST_1",
        "RISK":"RISK_3",
        "MET":"MET_1",
        "NAT":"NAT_mex"
      }
    },
    {
      "id":"ID_CEC-21-4952|ST_1|CODE_09007|SX_M|RISK_3|AGE_19|SES_2|SCO_2|CD4_2|DRUG_1|MET_NA|APP_1|RES_1|REC_0|VEN_0|CL_16|NAT_mex|2021-09-14",
      "cluster":4,
      "patient_attributes":{
        "ehars_uid":"ID_CEC-21-4952|ST_1|CODE_09007|SX_M|RISK_3|AGE_19|SES_2|SCO_2|CD4_2|DRUG_1|MET_NA|APP_1|RES_1|REC_0|VEN_0|CL_16|NAT_mex|2021-09-14",
        "ST":"ST_1",
        "RISK":"RISK_3",
        "MET":"MET_NA",
        "NAT":"NAT_mex"
      }
    },
    {
      "id":"ID_CEC-21-5821|ST_2|CODE_15033|SX_M|RISK_3|AGE_18|SES_2|SCO_2|CD4_1|DRUG_1|MET_NA|APP_1|RES_1|REC_0|VEN_1|CL_16|NAT_mex|2021-12-06",
      "cluster":4,
      "patient_attributes":{
        "ehars_uid":"ID_CEC-21-5821|ST_2|CODE_15033|SX_M|RISK_3|AGE_18|SES_2|SCO_2|CD4_1|DRUG_1|MET_NA|APP_1|RES_1|REC_0|VEN_1|CL_16|NAT_mex|2021-12-06",
        "ST":"ST_2",
        "RISK":"RISK_3",
        "MET":"MET_NA",
        "NAT":"NAT_mex"
      }
    },
    {
      "id":"ID_CEC-21-5862|ST_1|CODE_09011|SX_M|RISK_3|AGE_26|SES_2|SCO_2|CD4_2|DRUG_1|MET_NA|APP_1|RES_1|REC_0|VEN_1|CL_16|NAT_mex|2021-12-08",
      "cluster":4,
      "patient_attributes":{
        "ehars_uid":"ID_CEC-21-5862|ST_1|CODE_09011|SX_M|RISK_3|AGE_26|SES_2|SCO_2|CD4_2|DRUG_1|MET_NA|APP_1|RES_1|REC_0|VEN_1|CL_16|NAT_mex|2021-12-08",
        "ST":"ST_1",
        "RISK":"RISK_3",
        "MET":"MET_NA",
        "NAT":"NAT_mex"
      }
    },
    {
      "id":"ID_CEC-22-5945|ST_1|CODE_09005|SX_M|RISK_3|AGE_59|SES_1|SCO_3|CD4_1|DRUG_0|MET_NA|APP_0|RES_1|REC_0|VEN_1|CL_16|NAT_mex|2022-01-03",
      "cluster":4,
      "patient_attributes":{
        "ehars_uid":"ID_CEC-22-5945|ST_1|CODE_09005|SX_M|RISK_3|AGE_59|SES_1|SCO_3|CD4_1|DRUG_0|MET_NA|APP_0|RES_1|REC_0|VEN_1|CL_16|NAT_mex|2022-01-03",
        "ST":"ST_1",
        "RISK":"RISK_3",
        "MET":"MET_NA",
        "NAT":"NAT_mex"
      }
    },
    {
      "id":"ID_CEC-22-6272|ST_1|CODE_09005|SX_M|RISK_3|AGE_28|SES_1|SCO_3|CD4_2|DRUG_1|MET_NA|APP_0|RES_1|REC_0|VEN_0|CL_16|NAT_mex|2022-01-27",
      "cluster":4,
      "patient_attributes":{
        "ehars_uid":"ID_CEC-22-6272|ST_1|CODE_09005|SX_M|RISK_3|AGE_28|SES_1|SCO_3|CD4_2|DRUG_1|MET_NA|APP_0|RES_1|REC_0|VEN_0|CL_16|NAT_mex|2022-01-27",
        "ST":"ST_1",
        "RISK":"RISK_3",
        "MET":"MET_NA",
        "NAT":"NAT_mex"
      }
    },
    {
      "id":"ID_CEC-22-6926|ST_1|CODE_09014|SX_M|RISK_NA|AGE_28|SES_NA|SCO_NA|CD4_2|DRUG_NA|MET_NA|APP_NA|RES_1|REC_0|VEN_NA|CL_16|NAT_NA|2022-03-24",
      "cluster":4,
      "patient_attributes":{
        "ehars_uid":"ID_CEC-22-6926|ST_1|CODE_09014|SX_M|RISK_NA|AGE_28|SES_NA|SCO_NA|CD4_2|DRUG_NA|MET_NA|APP_NA|RES_1|REC_0|VEN_NA|CL_16|NAT_NA|2022-03-24",
        "ST":"ST_1",
        "RISK":"RISK_NA",
        "MET":"MET_NA",
        "NAT":"NAT_NA"
      }
    },
    {
      "id":"ID_CEC-22-7088|ST_2|CODE_15121|SX_M|RISK_3|AGE_24|SES_2|SCO_2|CD4_1|DRUG_1|MET_NA|APP_1|RES_1|REC_0|VEN_1|CL_16|NAT_mex|2022-04-06",
      "cluster":4,
      "patient_attributes":{
        "ehars_uid":"ID_CEC-22-7088|ST_2|CODE_15121|SX_M|RISK_3|AGE_24|SES_2|SCO_2|CD4_1|DRUG_1|MET_NA|APP_1|RES_1|REC_0|VEN_1|CL_16|NAT_mex|2022-04-06",
        "ST":"ST_2",
        "RISK":"RISK_3",
        "MET":"MET_NA",
        "NAT":"NAT_mex"
      }
    },
    {
      "id":"ID_CEC-22-7093|ST_2|CODE_15121|SX_M|RISK_3|AGE_22|SES_1|SCO_2|CD4_3|DRUG_1|MET_NA|APP_0|RES_1|REC_1|VEN_1|CL_16|NAT_mex|2022-04-06",
      "cluster":4,
      "patient_attributes":{
        "ehars_uid":"ID_CEC-22-7093|ST_2|CODE_15121|SX_M|RISK_3|AGE_22|SES_1|SCO_2|CD4_3|DRUG_1|MET_NA|APP_0|RES_1|REC_1|VEN_1|CL_16|NAT_mex|2022-04-06",
        "ST":"ST_2",
        "RISK":"RISK_3",
        "MET":"MET_NA",
        "NAT":"NAT_mex"
      }
    },
    {
      "id":"ID_CEC-22-8949|ST_1|CODE_07106|SX_M|RISK_3|AGE_19|SES_2|SCO_2|CD4_2|DRUG_1|MET_NA|APP_1|RES_1|REC_0|VEN_0|CL_16|NAT_mex|2022-09-12",
      "cluster":4,
      "patient_attributes":{
        "ehars_uid":"ID_CEC-22-8949|ST_1|CODE_07106|SX_M|RISK_3|AGE_19|SES_2|SCO_2|CD4_2|DRUG_1|MET_NA|APP_1|RES_1|REC_0|VEN_0|CL_16|NAT_mex|2022-09-12",
        "ST":"ST_1",
        "RISK":"RISK_3",
        "MET":"MET_NA",
        "NAT":"NAT_mex"
      }
    },
    {
      "id":"ID_CEC-22-9289|ST_1|CODE_09005|SX_M|RISK_NA|AGE_22|SES_NA|SCO_NA|CD4_2|DRUG_NA|MET_NA|APP_NA|RES_1|REC_0|VEN_NA|CL_16|NAT_NA|2022-10-13",
      "cluster":4,
      "patient_attributes":{
        "ehars_uid":"ID_CEC-22-9289|ST_1|CODE_09005|SX_M|RISK_NA|AGE_22|SES_NA|SCO_NA|CD4_2|DRUG_NA|MET_NA|APP_NA|RES_1|REC_0|VEN_NA|CL_16|NAT_NA|2022-10-13",
        "ST":"ST_1",
        "RISK":"RISK_NA",
        "MET":"MET_NA",
        "NAT":"NAT_NA"
      }
    },
    {
      "id":"ID_CEC-22-9709|ST_2|CODE_15081|SX_M|RISK_3|AGE_36|SES_1|SCO_3|CD4_1|DRUG_1|MET_NA|APP_1|RES_1|REC_0|VEN_0|CL_16|NAT_mex|2022-11-30",
      "cluster":4,
      "patient_attributes":{
        "ehars_uid":"ID_CEC-22-9709|ST_2|CODE_15081|SX_M|RISK_3|AGE_36|SES_1|SCO_3|CD4_1|DRUG_1|MET_NA|APP_1|RES_1|REC_0|VEN_0|CL_16|NAT_mex|2022-11-30",
        "ST":"ST_2",
        "RISK":"RISK_3",
        "MET":"MET_NA",
        "NAT":"NAT_mex"
      }
    },
    {
      "id":"ID_CEC-22-9719|ST_1|CODE_09003|SX_M|RISK_3|AGE_21|SES_1|SCO_2|CD4_2|DRUG_1|MET_NA|APP_1|RES_2|REC_1|VEN_0|CL_16|NAT_mex|2022-12-01",
      "cluster":4,
      "patient_attributes":{
        "ehars_uid":"ID_CEC-22-9719|ST_1|CODE_09003|SX_M|RISK_3|AGE_21|SES_1|SCO_2|CD4_2|DRUG_1|MET_NA|APP_1|RES_2|REC_1|VEN_0|CL_16|NAT_mex|2022-12-01",
        "ST":"ST_1",
        "RISK":"RISK_3",
        "MET":"MET_NA",
        "NAT":"NAT_mex"
      }
    },
    {
      "id":"ID_CEC-19-0452|ST_1|CODE_09014|SX_M|RISK_NA|AGE_21|SES_NA|SCO_NA|CD4_2|DRUG_NA|MET_NA|APP_NA|RES_1|REC_1|VEN_NA|CL_16|NAT_NA|2019-10-04",
      "cluster":4,
      "patient_attributes":{
        "ehars_uid":"ID_CEC-19-0452|ST_1|CODE_09014|SX_M|RISK_NA|AGE_21|SES_NA|SCO_NA|CD4_2|DRUG_NA|MET_NA|APP_NA|RES_1|REC_1|VEN_NA|CL_16|NAT_NA|2019-10-04",
        "ST":"ST_1",
        "RISK":"RISK_NA",
        "MET":"MET_NA",
        "NAT":"NAT_NA"
      }
    },
    {
      "id":"ID_CEC-21-3424|ST_1|CODE_09007|SX_M|RISK_3|AGE_22|SES_1|SCO_2|CD4_1|DRUG_0|MET_NA|APP_1|RES_1|REC_0|VEN_1|CL_75|NAT_mex|2021-04-23",
      "cluster":5,
      "patient_attributes":{
        "ehars_uid":"ID_CEC-21-3424|ST_1|CODE_09007|SX_M|RISK_3|AGE_22|SES_1|SCO_2|CD4_1|DRUG_0|MET_NA|APP_1|RES_1|REC_0|VEN_1|CL_75|NAT_mex|2021-04-23",
        "ST":"ST_1",
        "RISK":"RISK_3",
        "MET":"MET_NA",
        "NAT":"NAT_mex"
      }
    },
    {
      "id":"ID_CEC-21-3612|ST_2|CODE_15020|SX_M|RISK_3|AGE_22|SES_2|SCO_2|CD4_1|DRUG_1|MET_NA|APP_1|RES_1|REC_0|VEN_NA|CL_75|NAT_mex|2021-05-12",
      "cluster":5,
      "patient_attributes":{
        "ehars_uid":"ID_CEC-21-3612|ST_2|CODE_15020|SX_M|RISK_3|AGE_22|SES_2|SCO_2|CD4_1|DRUG_1|MET_NA|APP_1|RES_1|REC_0|VEN_NA|CL_75|NAT_mex|2021-05-12",
        "ST":"ST_2",
        "RISK":"RISK_3",
        "MET":"MET_NA",
        "NAT":"NAT_mex"
      }
    },
    {
      "id":"ID_CEC-21-3817|ST_1|CODE_07106|SX_M|RISK_3|AGE_23|SES_2|SCO_2|CD4_2|DRUG_1|MET_NA|APP_1|RES_1|REC_0|VEN_0|CL_75|NAT_mex|2021-05-31",
      "cluster":5,
      "patient_attributes":{
        "ehars_uid":"ID_CEC-21-3817|ST_1|CODE_07106|SX_M|RISK_3|AGE_23|SES_2|SCO_2|CD4_2|DRUG_1|MET_NA|APP_1|RES_1|REC_0|VEN_0|CL_75|NAT_mex|2021-05-31",
        "ST":"ST_1",
        "RISK":"RISK_3",
        "MET":"MET_NA",
        "NAT":"NAT_mex"
      }
    },
    {
      "id":"ID_CEC-21-4493|ST_1|CODE_09007|SX_M|RISK_3|AGE_23|SES_2|SCO_2|CD4_2|DRUG_NA|MET_NA|APP_NA|RES_1|REC_0|VEN_NA|CL_75|NAT_mex|2021-08-06",
      "cluster":5,
      "patient_attributes":{
        "ehars_uid":"ID_CEC-21-4493|ST_1|CODE_09007|SX_M|RISK_3|AGE_23|SES_2|SCO_2|CD4_2|DRUG_NA|MET_NA|APP_NA|RES_1|REC_0|VEN_NA|CL_75|NAT_mex|2021-08-06",
        "ST":"ST_1",
        "RISK":"RISK_3",
        "MET":"MET_NA",
        "NAT":"NAT_mex"
      }
    },
    {
      "id":"ID_CEC-21-4759|ST_1|CODE_09007|SX_M|RISK_3|AGE_39|SES_1|SCO_3|CD4_1|DRUG_1|MET_NA|APP_1|RES_1|REC_0|VEN_1|CL_75|NAT_mex|2021-09-06",
      "cluster":5,
      "patient_attributes":{
        "ehars_uid":"ID_CEC-21-4759|ST_1|CODE_09007|SX_M|RISK_3|AGE_39|SES_1|SCO_3|CD4_1|DRUG_1|MET_NA|APP_1|RES_1|REC_0|VEN_1|CL_75|NAT_mex|2021-09-06",
        "ST":"ST_1",
        "RISK":"RISK_3",
        "MET":"MET_NA",
        "NAT":"NAT_mex"
      }
    },
    {
      "id":"ID_CEC-21-5320|ST_2|CODE_15108|SX_M|RISK_3|AGE_21|SES_2|SCO_2|CD4_1|DRUG_0|MET_NA|APP_0|RES_1|REC_0|VEN_0|CL_75|NAT_mex|2021-10-22",
      "cluster":5,
      "patient_attributes":{
        "ehars_uid":"ID_CEC-21-5320|ST_2|CODE_15108|SX_M|RISK_3|AGE_21|SES_2|SCO_2|CD4_1|DRUG_0|MET_NA|APP_0|RES_1|REC_0|VEN_0|CL_75|NAT_mex|2021-10-22",
        "ST":"ST_2",
        "RISK":"RISK_3",
        "MET":"MET_NA",
        "NAT":"NAT_mex"
      }
    },
    {
      "id":"ID_CEC-21-5625|ST_1|CODE_09012|SX_M|RISK_3|AGE_27|SES_2|SCO_2|CD4_1|DRUG_0|MET_NA|APP_0|RES_1|REC_0|VEN_0|CL_75|NAT_mex|2021-11-19",
      "cluster":5,
      "patient_attributes":{
        "ehars_uid":"ID_CEC-21-5625|ST_1|CODE_09012|SX_M|RISK_3|AGE_27|SES_2|SCO_2|CD4_1|DRUG_0|MET_NA|APP_0|RES_1|REC_0|VEN_0|CL_75|NAT_mex|2021-11-19",
        "ST":"ST_1",
        "RISK":"RISK_3",
        "MET":"MET_NA",
        "NAT":"NAT_mex"
      }
    },
    {
      "id":"ID_CEC-22-6144|ST_2|CODE_15109|SX_M|RISK_3|AGE_25|SES_2|SCO_2|CD4_1|DRUG_1|MET_NA|APP_1|RES_1|REC_0|VEN_1|CL_75|NAT_mex|2022-01-17",
      "cluster":5,
      "patient_attributes":{
        "ehars_uid":"ID_CEC-22-6144|ST_2|CODE_15109|SX_M|RISK_3|AGE_25|SES_2|SCO_2|CD4_1|DRUG_1|MET_NA|APP_1|RES_1|REC_0|VEN_1|CL_75|NAT_mex|2022-01-17",
        "ST":"ST_2",
        "RISK":"RISK_3",
        "MET":"MET_NA",
        "NAT":"NAT_mex"
      }
    },
    {
      "id":"ID_CEC-22-6626|ST_2|CODE_15081|SX_M|RISK_3|AGE_27|SES_1|SCO_2|CD4_1|DRUG_0|MET_NA|APP_1|RES_1|REC_0|VEN_1|CL_75|NAT_mex|2022-02-28",
      "cluster":5,
      "patient_attributes":{
        "ehars_uid":"ID_CEC-22-6626|ST_2|CODE_15081|SX_M|RISK_3|AGE_27|SES_1|SCO_2|CD4_1|DRUG_0|MET_NA|APP_1|RES_1|REC_0|VEN_1|CL_75|NAT_mex|2022-02-28",
        "ST":"ST_2",
        "RISK":"RISK_3",
        "MET":"MET_NA",
        "NAT":"NAT_mex"
      }
    },
    {
      "id":"ID_CEC-22-8379|ST_1|CODE_09007|SX_M|RISK_3|AGE_26|SES_2|SCO_2|CD4_1|DRUG_1|MET_NA|APP_0|RES_1|REC_0|VEN_1|CL_75|NAT_mex|2022-07-19",
      "cluster":5,
      "patient_attributes":{
        "ehars_uid":"ID_CEC-22-8379|ST_1|CODE_09007|SX_M|RISK_3|AGE_26|SES_2|SCO_2|CD4_1|DRUG_1|MET_NA|APP_0|RES_1|REC_0|VEN_1|CL_75|NAT_mex|2022-07-19",
        "ST":"ST_1",
        "RISK":"RISK_3",
        "MET":"MET_NA",
        "NAT":"NAT_mex"
      }
    },
    {
      "id":"ID_CEC-22-9077|ST_1|CODE_09010|SX_M|RISK_3|AGE_26|SES_2|SCO_2|CD4_1|DRUG_1|MET_NA|APP_1|RES_1|REC_0|VEN_1|CL_75|NAT_mex|2022-09-26",
      "cluster":5,
      "patient_attributes":{
        "ehars_uid":"ID_CEC-22-9077|ST_1|CODE_09010|SX_M|RISK_3|AGE_26|SES_2|SCO_2|CD4_1|DRUG_1|MET_NA|APP_1|RES_1|REC_0|VEN_1|CL_75|NAT_mex|2022-09-26",
        "ST":"ST_1",
        "RISK":"RISK_3",
        "MET":"MET_NA",
        "NAT":"NAT_mex"
      }
    },
    {
      "id":"ID_CEC-21-2695|ST_1|CODE_09012|SX_M|RISK_3|AGE_31|SES_2|SCO_3|CD4_2|DRUG_1|MET_NA|APP_0|RES_1|REC_0|VEN_0|CL_75|NAT_mex|2021-02-18",
      "cluster":5,
      "patient_attributes":{
        "ehars_uid":"ID_CEC-21-2695|ST_1|CODE_09012|SX_M|RISK_3|AGE_31|SES_2|SCO_3|CD4_2|DRUG_1|MET_NA|APP_0|RES_1|REC_0|VEN_0|CL_75|NAT_mex|2021-02-18",
        "ST":"ST_1",
        "RISK":"RISK_3",
        "MET":"MET_NA",
        "NAT":"NAT_mex"
      }
    },
    {
      "id":"ID_CEC-21-2908|ST_2|CODE_15081|SX_M|RISK_3|AGE_27|SES_2|SCO_2|CD4_1|DRUG_0|MET_NA|APP_0|RES_1|REC_0|VEN_NA|CL_75|NAT_mex|2021-03-09",
      "cluster":5,
      "patient_attributes":{
        "ehars_uid":"ID_CEC-21-2908|ST_2|CODE_15081|SX_M|RISK_3|AGE_27|SES_2|SCO_2|CD4_1|DRUG_0|MET_NA|APP_0|RES_1|REC_0|VEN_NA|CL_75|NAT_mex|2021-03-09",
        "ST":"ST_2",
        "RISK":"RISK_3",
        "MET":"MET_NA",
        "NAT":"NAT_mex"
      }
    },
    {
      "id":"ID_CEC-21-3218|ST_1|CODE_07106|SX_F|RISK_4|AGE_29|SES_2|SCO_3|CD4_1|DRUG_1|MET_NA|APP_NA|RES_1|REC_0|VEN_NA|CL_75|NAT_mex|2021-04-08",
      "cluster":5,
      "patient_attributes":{
        "ehars_uid":"ID_CEC-21-3218|ST_1|CODE_07106|SX_F|RISK_4|AGE_29|SES_2|SCO_3|CD4_1|DRUG_1|MET_NA|APP_NA|RES_1|REC_0|VEN_NA|CL_75|NAT_mex|2021-04-08",
        "ST":"ST_1",
        "RISK":"RISK_4",
        "MET":"MET_NA",
        "NAT":"NAT_mex"
      }
    },
    {
      "id":"ID_CEC-21-3354|ST_1|CODE_09007|SX_M|RISK_3|AGE_27|SES_1|SCO_2|CD4_2|DRUG_1|MET_NA|APP_1|RES_1|REC_0|VEN_0|CL_75|NAT_mex|2021-04-19",
      "cluster":5,
      "patient_attributes":{
        "ehars_uid":"ID_CEC-21-3354|ST_1|CODE_09007|SX_M|RISK_3|AGE_27|SES_1|SCO_2|CD4_2|DRUG_1|MET_NA|APP_1|RES_1|REC_0|VEN_0|CL_75|NAT_mex|2021-04-19",
        "ST":"ST_1",
        "RISK":"RISK_3",
        "MET":"MET_NA",
        "NAT":"NAT_mex"
      }
    },
    {
      "id":"ID_CEC-19-0151|ST_2|CODE_15104|SX_M|RISK_NA|AGE_29|SES_NA|SCO_NA|CD4_3|DRUG_NA|MET_NA|APP_NA|RES_1|REC_1|VEN_NA|CL_75|NAT_NA|2019-08-29",
      "cluster":5,
      "patient_attributes":{
        "ehars_uid":"ID_CEC-19-0151|ST_2|CODE_15104|SX_M|RISK_NA|AGE_29|SES_NA|SCO_NA|CD4_3|DRUG_NA|MET_NA|APP_NA|RES_1|REC_1|VEN_NA|CL_75|NAT_NA|2019-08-29",
        "ST":"ST_2",
        "RISK":"RISK_NA",
        "MET":"MET_NA",
        "NAT":"NAT_NA"
      }
    },
    {
      "id":"ID_CEC-19-0287|ST_2|CODE_15109|SX_M|RISK_NA|AGE_28|SES_NA|SCO_NA|CD4_2|DRUG_NA|MET_NA|APP_NA|RES_1|REC_0|VEN_NA|CL_75|NAT_NA|2019-09-13",
      "cluster":5,
      "patient_attributes":{
        "ehars_uid":"ID_CEC-19-0287|ST_2|CODE_15109|SX_M|RISK_NA|AGE_28|SES_NA|SCO_NA|CD4_2|DRUG_NA|MET_NA|APP_NA|RES_1|REC_0|VEN_NA|CL_75|NAT_NA|2019-09-13",
        "ST":"ST_2",
        "RISK":"RISK_NA",
        "MET":"MET_NA",
        "NAT":"NAT_NA"
      }
    },
    {
      "id":"ID_CEC-19-0311|ST_1|CODE_09005|SX_M|RISK_NA|AGE_26|SES_NA|SCO_NA|CD4_2|DRUG_NA|MET_NA|APP_NA|RES_1|REC_0|VEN_NA|CL_75|NAT_NA|2019-09-18",
      "cluster":5,
      "patient_attributes":{
        "ehars_uid":"ID_CEC-19-0311|ST_1|CODE_09005|SX_M|RISK_NA|AGE_26|SES_NA|SCO_NA|CD4_2|DRUG_NA|MET_NA|APP_NA|RES_1|REC_0|VEN_NA|CL_75|NAT_NA|2019-09-18",
        "ST":"ST_1",
        "RISK":"RISK_NA",
        "MET":"MET_NA",
        "NAT":"NAT_NA"
      }
    },
    {
      "id":"ID_CEC-19-0376|ST_2|CODE_15104|SX_M|RISK_NA|AGE_23|SES_NA|SCO_NA|CD4_2|DRUG_NA|MET_NA|APP_NA|RES_1|REC_1|VEN_NA|CL_75|NAT_NA|2019-09-25",
      "cluster":5,
      "patient_attributes":{
        "ehars_uid":"ID_CEC-19-0376|ST_2|CODE_15104|SX_M|RISK_NA|AGE_23|SES_NA|SCO_NA|CD4_2|DRUG_NA|MET_NA|APP_NA|RES_1|REC_1|VEN_NA|CL_75|NAT_NA|2019-09-25",
        "ST":"ST_2",
        "RISK":"RISK_NA",
        "MET":"MET_NA",
        "NAT":"NAT_NA"
      }
    },
    {
      "id":"ID_CEC-20-1390|ST_1|CODE_09005|SX_M|RISK_3|AGE_33|SES_1|SCO_2|CD4_1|DRUG_0|MET_NA|APP_0|RES_1|REC_0|VEN_0|CL_75|NAT_mex|2020-09-08",
      "cluster":5,
      "patient_attributes":{
        "ehars_uid":"ID_CEC-20-1390|ST_1|CODE_09005|SX_M|RISK_3|AGE_33|SES_1|SCO_2|CD4_1|DRUG_0|MET_NA|APP_0|RES_1|REC_0|VEN_0|CL_75|NAT_mex|2020-09-08",
        "ST":"ST_1",
        "RISK":"RISK_3",
        "MET":"MET_NA",
        "NAT":"NAT_mex"
      }
    },
    {
      "id":"ID_CEC-20-1886|ST_1|CODE_09003|SX_M|RISK_3|AGE_33|SES_1|SCO_3|CD4_1|DRUG_0|MET_NA|APP_0|RES_1|REC_0|VEN_0|CL_75|NAT_mex|2020-10-29",
      "cluster":5,
      "patient_attributes":{
        "ehars_uid":"ID_CEC-20-1886|ST_1|CODE_09003|SX_M|RISK_3|AGE_33|SES_1|SCO_3|CD4_1|DRUG_0|MET_NA|APP_0|RES_1|REC_0|VEN_0|CL_75|NAT_mex|2020-10-29",
        "ST":"ST_1",
        "RISK":"RISK_3",
        "MET":"MET_NA",
        "NAT":"NAT_mex"
      }
    },
    {
      "id":"ID_CEC-21-2506|ST_1|CODE_09007|SX_M|RISK_3|AGE_34|SES_2|SCO_2|CD4_1|DRUG_0|MET_NA|APP_1|RES_1|REC_0|VEN_0|CL_75|NAT_mex|2021-01-28",
      "cluster":5,
      "patient_attributes":{
        "ehars_uid":"ID_CEC-21-2506|ST_1|CODE_09007|SX_M|RISK_3|AGE_34|SES_2|SCO_2|CD4_1|DRUG_0|MET_NA|APP_1|RES_1|REC_0|VEN_0|CL_75|NAT_mex|2021-01-28",
        "ST":"ST_1",
        "RISK":"RISK_3",
        "MET":"MET_NA",
        "NAT":"NAT_mex"
      }
    },
    {
      "id":"ID_CEC-21-3066|ST_1|CODE_07106|SX_M|RISK_3|AGE_39|SES_1|SCO_2|CD4_2|DRUG_1|MET_NA|APP_1|RES_1|REC_1|VEN_0|CL_62|NAT_mex|2021-03-24",
      "cluster":6,
      "patient_attributes":{
        "ehars_uid":"ID_CEC-21-3066|ST_1|CODE_07106|SX_M|RISK_3|AGE_39|SES_1|SCO_2|CD4_2|DRUG_1|MET_NA|APP_1|RES_1|REC_1|VEN_0|CL_62|NAT_mex|2021-03-24",
        "ST":"ST_1",
        "RISK":"RISK_3",
        "MET":"MET_NA",
        "NAT":"NAT_mex"
      }
    },
    {
      "id":"ID_CEC-21-3608|ST_1|CODE_09007|SX_M|RISK_3|AGE_26|SES_2|SCO_2|CD4_1|DRUG_1|MET_NA|APP_1|RES_4|REC_0|VEN_NA|CL_62|NAT_mex|2021-05-11",
      "cluster":6,
      "patient_attributes":{
        "ehars_uid":"ID_CEC-21-3608|ST_1|CODE_09007|SX_M|RISK_3|AGE_26|SES_2|SCO_2|CD4_1|DRUG_1|MET_NA|APP_1|RES_4|REC_0|VEN_NA|CL_62|NAT_mex|2021-05-11",
        "ST":"ST_1",
        "RISK":"RISK_3",
        "MET":"MET_NA",
        "NAT":"NAT_mex"
      }
    },
    {
      "id":"ID_CEC-21-3663|ST_1|CODE_07106|SX_M|RISK_3|AGE_20|SES_2|SCO_2|CD4_2|DRUG_1|MET_NA|APP_0|RES_1|REC_0|VEN_1|CL_62|NAT_mex|2021-05-18",
      "cluster":6,
      "patient_attributes":{
        "ehars_uid":"ID_CEC-21-3663|ST_1|CODE_07106|SX_M|RISK_3|AGE_20|SES_2|SCO_2|CD4_2|DRUG_1|MET_NA|APP_0|RES_1|REC_0|VEN_1|CL_62|NAT_mex|2021-05-18",
        "ST":"ST_1",
        "RISK":"RISK_3",
        "MET":"MET_NA",
        "NAT":"NAT_mex"
      }
    },
    {
      "id":"ID_CEC-21-3693|ST_1|CODE_09008|SX_M|RISK_3|AGE_28|SES_2|SCO_3|CD4_3|DRUG_0|MET_NA|APP_0|RES_1|REC_0|VEN_0|CL_62|NAT_mex|2021-05-19",
      "cluster":6,
      "patient_attributes":{
        "ehars_uid":"ID_CEC-21-3693|ST_1|CODE_09008|SX_M|RISK_3|AGE_28|SES_2|SCO_3|CD4_3|DRUG_0|MET_NA|APP_0|RES_1|REC_0|VEN_0|CL_62|NAT_mex|2021-05-19",
        "ST":"ST_1",
        "RISK":"RISK_3",
        "MET":"MET_NA",
        "NAT":"NAT_mex"
      }
    },
    {
      "id":"ID_CEC-21-3794|ST_1|CODE_07106|SX_M|RISK_3|AGE_35|SES_1|SCO_2|CD4_2|DRUG_1|MET_NA|APP_1|RES_1|REC_1|VEN_1|CL_62|NAT_mex|2021-05-26",
      "cluster":6,
      "patient_attributes":{
        "ehars_uid":"ID_CEC-21-3794|ST_1|CODE_07106|SX_M|RISK_3|AGE_35|SES_1|SCO_2|CD4_2|DRUG_1|MET_NA|APP_1|RES_1|REC_1|VEN_1|CL_62|NAT_mex|2021-05-26",
        "ST":"ST_1",
        "RISK":"RISK_3",
        "MET":"MET_NA",
        "NAT":"NAT_mex"
      }
    },
    {
      "id":"ID_CEC-21-3828|ST_1|CODE_09015|SX_M|RISK_3|AGE_31|SES_2|SCO_3|CD4_1|DRUG_NA|MET_NA|APP_1|RES_1|REC_0|VEN_1|CL_62|NAT_mex|2021-06-01",
      "cluster":6,
      "patient_attributes":{
        "ehars_uid":"ID_CEC-21-3828|ST_1|CODE_09015|SX_M|RISK_3|AGE_31|SES_2|SCO_3|CD4_1|DRUG_NA|MET_NA|APP_1|RES_1|REC_0|VEN_1|CL_62|NAT_mex|2021-06-01",
        "ST":"ST_1",
        "RISK":"RISK_3",
        "MET":"MET_NA",
        "NAT":"NAT_mex"
      }
    },
    {
      "id":"ID_CEC-21-3838|ST_2|CODE_15025|SX_M|RISK_3|AGE_22|SES_2|SCO_2|CD4_2|DRUG_1|MET_NA|APP_1|RES_1|REC_0|VEN_1|CL_62|NAT_mex|2021-06-01",
      "cluster":6,
      "patient_attributes":{
        "ehars_uid":"ID_CEC-21-3838|ST_2|CODE_15025|SX_M|RISK_3|AGE_22|SES_2|SCO_2|CD4_2|DRUG_1|MET_NA|APP_1|RES_1|REC_0|VEN_1|CL_62|NAT_mex|2021-06-01",
        "ST":"ST_2",
        "RISK":"RISK_3",
        "MET":"MET_NA",
        "NAT":"NAT_mex"
      }
    },
    {
      "id":"ID_CEC-21-4534|ST_1|CODE_09015|SX_M|RISK_3|AGE_24|SES_2|SCO_3|CD4_2|DRUG_1|MET_NA|APP_1|RES_1|REC_0|VEN_1|CL_62|NAT_mex|2021-08-11",
      "cluster":6,
      "patient_attributes":{
        "ehars_uid":"ID_CEC-21-4534|ST_1|CODE_09015|SX_M|RISK_3|AGE_24|SES_2|SCO_3|CD4_2|DRUG_1|MET_NA|APP_1|RES_1|REC_0|VEN_1|CL_62|NAT_mex|2021-08-11",
        "ST":"ST_1",
        "RISK":"RISK_3",
        "MET":"MET_NA",
        "NAT":"NAT_mex"
      }
    },
    {
      "id":"ID_CEC-21-5502|ST_1|CODE_09007|SX_M|RISK_3|AGE_22|SES_2|SCO_2|CD4_2|DRUG_1|MET_NA|APP_1|RES_1|REC_1|VEN_1|CL_62|NAT_mex|2021-11-09",
      "cluster":6,
      "patient_attributes":{
        "ehars_uid":"ID_CEC-21-5502|ST_1|CODE_09007|SX_M|RISK_3|AGE_22|SES_2|SCO_2|CD4_2|DRUG_1|MET_NA|APP_1|RES_1|REC_1|VEN_1|CL_62|NAT_mex|2021-11-09",
        "ST":"ST_1",
        "RISK":"RISK_3",
        "MET":"MET_NA",
        "NAT":"NAT_mex"
      }
    },
    {
      "id":"ID_CEC-22-6059|ST_1|CODE_09012|SX_M|RISK_3|AGE_26|SES_2|SCO_2|CD4_1|DRUG_1|MET_NA|APP_1|RES_1|REC_0|VEN_1|CL_62|NAT_mex|2022-01-10",
      "cluster":6,
      "patient_attributes":{
        "ehars_uid":"ID_CEC-22-6059|ST_1|CODE_09012|SX_M|RISK_3|AGE_26|SES_2|SCO_2|CD4_1|DRUG_1|MET_NA|APP_1|RES_1|REC_0|VEN_1|CL_62|NAT_mex|2022-01-10",
        "ST":"ST_1",
        "RISK":"RISK_3",
        "MET":"MET_NA",
        "NAT":"NAT_mex"
      }
    },
    {
      "id":"ID_CEC-22-6585|ST_2|CODE_15058|SX_M|RISK_3|AGE_35|SES_1|SCO_3|CD4_1|DRUG_1|MET_NA|APP_NA|RES_1|REC_0|VEN_0|CL_62|NAT_mex|2022-02-24",
      "cluster":6,
      "patient_attributes":{
        "ehars_uid":"ID_CEC-22-6585|ST_2|CODE_15058|SX_M|RISK_3|AGE_35|SES_1|SCO_3|CD4_1|DRUG_1|MET_NA|APP_NA|RES_1|REC_0|VEN_0|CL_62|NAT_mex|2022-02-24",
        "ST":"ST_2",
        "RISK":"RISK_3",
        "MET":"MET_NA",
        "NAT":"NAT_mex"
      }
    },
    {
      "id":"ID_CEC-22-6719|ST_1|CODE_09015|SX_M|RISK_3|AGE_29|SES_1|SCO_2|CD4_1|DRUG_0|MET_NA|APP_1|RES_1|REC_0|VEN_0|CL_62|NAT_mex|2022-03-07",
      "cluster":6,
      "patient_attributes":{
        "ehars_uid":"ID_CEC-22-6719|ST_1|CODE_09015|SX_M|RISK_3|AGE_29|SES_1|SCO_2|CD4_1|DRUG_0|MET_NA|APP_1|RES_1|REC_0|VEN_0|CL_62|NAT_mex|2022-03-07",
        "ST":"ST_1",
        "RISK":"RISK_3",
        "MET":"MET_NA",
        "NAT":"NAT_mex"
      }
    },
    {
      "id":"ID_CEC-22-9694|ST_1|CODE_09005|SX_M|RISK_3|AGE_26|SES_2|SCO_3|CD4_2|DRUG_1|MET_NA|APP_1|RES_1|REC_0|VEN_1|CL_62|NAT_mex|2022-11-28",
      "cluster":6,
      "patient_attributes":{
        "ehars_uid":"ID_CEC-22-9694|ST_1|CODE_09005|SX_M|RISK_3|AGE_26|SES_2|SCO_3|CD4_2|DRUG_1|MET_NA|APP_1|RES_1|REC_0|VEN_1|CL_62|NAT_mex|2022-11-28",
        "ST":"ST_1",
        "RISK":"RISK_3",
        "MET":"MET_NA",
        "NAT":"NAT_mex"
      }
    },
    {
      "id":"ID_CEC-21-2316|ST_1|CODE_07106|SX_M|RISK_3|AGE_41|SES_2|SCO_3|CD4_1|DRUG_0|MET_NA|APP_0|RES_1|REC_0|VEN_0|CL_62|NAT_mex|2021-01-07",
      "cluster":6,
      "patient_attributes":{
        "ehars_uid":"ID_CEC-21-2316|ST_1|CODE_07106|SX_M|RISK_3|AGE_41|SES_2|SCO_3|CD4_1|DRUG_0|MET_NA|APP_0|RES_1|REC_0|VEN_0|CL_62|NAT_mex|2021-01-07",
        "ST":"ST_1",
        "RISK":"RISK_3",
        "MET":"MET_NA",
        "NAT":"NAT_mex"
      }
    },
    {
      "id":"ID_CEC-21-2448|ST_1|CODE_09003|SX_M|RISK_3|AGE_26|SES_2|SCO_2|CD4_2|DRUG_1|MET_0|APP_1|RES_1|REC_0|VEN_1|CL_62|NAT_mex|2021-01-21",
      "cluster":6,
      "patient_attributes":{
        "ehars_uid":"ID_CEC-21-2448|ST_1|CODE_09003|SX_M|RISK_3|AGE_26|SES_2|SCO_2|CD4_2|DRUG_1|MET_0|APP_1|RES_1|REC_0|VEN_1|CL_62|NAT_mex|2021-01-21",
        "ST":"ST_1",
        "RISK":"RISK_3",
        "MET":"MET_0",
        "NAT":"NAT_mex"
      }
    },
    {
      "id":"ID_CEC-20-1307|ST_1|CODE_07106|SX_M|RISK_NA|AGE_29|SES_NA|SCO_NA|CD4_1|DRUG_NA|MET_NA|APP_NA|RES_1|REC_0|VEN_NA|CL_62|NAT_NA|2020-08-31",
      "cluster":6,
      "patient_attributes":{
        "ehars_uid":"ID_CEC-20-1307|ST_1|CODE_07106|SX_M|RISK_NA|AGE_29|SES_NA|SCO_NA|CD4_1|DRUG_NA|MET_NA|APP_NA|RES_1|REC_0|VEN_NA|CL_62|NAT_NA|2020-08-31",
        "ST":"ST_1",
        "RISK":"RISK_NA",
        "MET":"MET_NA",
        "NAT":"NAT_NA"
      }
    },
    {
      "id":"ID_CEC-20-2112|ST_1|CODE_09016|SX_M|RISK_3|AGE_38|SES_1|SCO_3|CD4_1|DRUG_0|MET_NA|APP_1|RES_1|REC_0|VEN_0|CL_62|NAT_mex|2020-11-25",
      "cluster":6,
      "patient_attributes":{
        "ehars_uid":"ID_CEC-20-2112|ST_1|CODE_09016|SX_M|RISK_3|AGE_38|SES_1|SCO_3|CD4_1|DRUG_0|MET_NA|APP_1|RES_1|REC_0|VEN_0|CL_62|NAT_mex|2020-11-25",
        "ST":"ST_1",
        "RISK":"RISK_3",
        "MET":"MET_NA",
        "NAT":"NAT_mex"
      }
    },
    {
      "id":"ID_CEC-19-0833|ST_1|CODE_09006|SX_M|RISK_NA|AGE_24|SES_NA|SCO_NA|CD4_2|DRUG_NA|MET_NA|APP_NA|RES_1|REC_0|VEN_NA|CL_62|NAT_NA|2019-11-15",
      "cluster":6,
      "patient_attributes":{
        "ehars_uid":"ID_CEC-19-0833|ST_1|CODE_09006|SX_M|RISK_NA|AGE_24|SES_NA|SCO_NA|CD4_2|DRUG_NA|MET_NA|APP_NA|RES_1|REC_0|VEN_NA|CL_62|NAT_NA|2019-11-15",
        "ST":"ST_1",
        "RISK":"RISK_NA",
        "MET":"MET_NA",
        "NAT":"NAT_NA"
      }
    },
    {
      "id":"ID_CEC-19-0930|ST_1|CODE_09007|SX_M|RISK_NA|AGE_21|SES_NA|SCO_NA|CD4_2|DRUG_NA|MET_NA|APP_NA|RES_1|REC_1|VEN_NA|CL_62|NAT_NA|2019-11-27",
      "cluster":6,
      "patient_attributes":{
        "ehars_uid":"ID_CEC-19-0930|ST_1|CODE_09007|SX_M|RISK_NA|AGE_21|SES_NA|SCO_NA|CD4_2|DRUG_NA|MET_NA|APP_NA|RES_1|REC_1|VEN_NA|CL_62|NAT_NA|2019-11-27",
        "ST":"ST_1",
        "RISK":"RISK_NA",
        "MET":"MET_NA",
        "NAT":"NAT_NA"
      }
    },
    {
      "id":"ID_CEC-19-0559|ST_2|CODE_15106|SX_M|RISK_NA|AGE_35|SES_NA|SCO_NA|CD4_2|DRUG_NA|MET_NA|APP_NA|RES_2|REC_0|VEN_NA|CL_62|NAT_NA|2019-10-16",
      "cluster":6,
      "patient_attributes":{
        "ehars_uid":"ID_CEC-19-0559|ST_2|CODE_15106|SX_M|RISK_NA|AGE_35|SES_NA|SCO_NA|CD4_2|DRUG_NA|MET_NA|APP_NA|RES_2|REC_0|VEN_NA|CL_62|NAT_NA|2019-10-16",
        "ST":"ST_2",
        "RISK":"RISK_NA",
        "MET":"MET_NA",
        "NAT":"NAT_NA"
      }
    },
    {
      "id":"ID_CEC-19-0036|ST_1|CODE_09003|SX_M|RISK_NA|AGE_18|SES_NA|SCO_NA|CD4_3|DRUG_NA|MET_NA|APP_NA|RES_2|REC_0|VEN_NA|CL_19|NAT_NA|2019-07-24",
      "cluster":7,
      "patient_attributes":{
        "ehars_uid":"ID_CEC-19-0036|ST_1|CODE_09003|SX_M|RISK_NA|AGE_18|SES_NA|SCO_NA|CD4_3|DRUG_NA|MET_NA|APP_NA|RES_2|REC_0|VEN_NA|CL_19|NAT_NA|2019-07-24",
        "ST":"ST_1",
        "RISK":"RISK_NA",
        "MET":"MET_NA",
        "NAT":"NAT_NA"
      }
    },
    {
      "id":"ID_CEC-19-0856|ST_1|CODE_09013|SX_M|RISK_NA|AGE_23|SES_NA|SCO_NA|CD4_2|DRUG_NA|MET_NA|APP_NA|RES_2|REC_1|VEN_NA|CL_19|NAT_NA|2019-11-20",
      "cluster":7,
      "patient_attributes":{
        "ehars_uid":"ID_CEC-19-0856|ST_1|CODE_09013|SX_M|RISK_NA|AGE_23|SES_NA|SCO_NA|CD4_2|DRUG_NA|MET_NA|APP_NA|RES_2|REC_1|VEN_NA|CL_19|NAT_NA|2019-11-20",
        "ST":"ST_1",
        "RISK":"RISK_NA",
        "MET":"MET_NA",
        "NAT":"NAT_NA"
      }
    },
    {
      "id":"ID_CEC-20-0898|ST_1|CODE_09003|SX_M|RISK_3|AGE_29|SES_2|SCO_3|CD4_1|DRUG_1|MET_NA|APP_1|RES_2|REC_0|VEN_0|CL_19|NAT_mex|2020-07-10",
      "cluster":7,
      "patient_attributes":{
        "ehars_uid":"ID_CEC-20-0898|ST_1|CODE_09003|SX_M|RISK_3|AGE_29|SES_2|SCO_3|CD4_1|DRUG_1|MET_NA|APP_1|RES_2|REC_0|VEN_0|CL_19|NAT_mex|2020-07-10",
        "ST":"ST_1",
        "RISK":"RISK_3",
        "MET":"MET_NA",
        "NAT":"NAT_mex"
      }
    },
    {
      "id":"ID_CEC-20-1430|ST_1|CODE_09015|SX_M|RISK_3|AGE_41|SES_2|SCO_2|CD4_1|DRUG_1|MET_1|APP_1|RES_2|REC_0|VEN_0|CL_19|NAT_mex|2020-09-14",
      "cluster":7,
      "patient_attributes":{
        "ehars_uid":"ID_CEC-20-1430|ST_1|CODE_09015|SX_M|RISK_3|AGE_41|SES_2|SCO_2|CD4_1|DRUG_1|MET_1|APP_1|RES_2|REC_0|VEN_0|CL_19|NAT_mex|2020-09-14",
        "ST":"ST_1",
        "RISK":"RISK_3",
        "MET":"MET_1",
        "NAT":"NAT_mex"
      }
    },
    {
      "id":"ID_CEC-20-1714|ST_1|CODE_09003|SX_M|RISK_3|AGE_28|SES_1|SCO_3|CD4_1|DRUG_0|MET_NA|APP_1|RES_2|REC_0|VEN_0|CL_19|NAT_mex|2020-10-15",
      "cluster":7,
      "patient_attributes":{
        "ehars_uid":"ID_CEC-20-1714|ST_1|CODE_09003|SX_M|RISK_3|AGE_28|SES_1|SCO_3|CD4_1|DRUG_0|MET_NA|APP_1|RES_2|REC_0|VEN_0|CL_19|NAT_mex|2020-10-15",
        "ST":"ST_1",
        "RISK":"RISK_3",
        "MET":"MET_NA",
        "NAT":"NAT_mex"
      }
    },
    {
      "id":"ID_CEC-20-1786|ST_1|CODE_09007|SX_M|RISK_3|AGE_29|SES_2|SCO_NA|CD4_1|DRUG_0|MET_NA|APP_0|RES_2|REC_0|VEN_0|CL_19|NAT_mex|2020-10-21",
      "cluster":7,
      "patient_attributes":{
        "ehars_uid":"ID_CEC-20-1786|ST_1|CODE_09007|SX_M|RISK_3|AGE_29|SES_2|SCO_NA|CD4_1|DRUG_0|MET_NA|APP_0|RES_2|REC_0|VEN_0|CL_19|NAT_mex|2020-10-21",
        "ST":"ST_1",
        "RISK":"RISK_3",
        "MET":"MET_NA",
        "NAT":"NAT_mex"
      }
    },
    {
      "id":"ID_CEC-21-3494|ST_1|CODE_09015|SX_M|RISK_3|AGE_28|SES_2|SCO_2|CD4_2|DRUG_0|MET_NA|APP_NA|RES_2|REC_0|VEN_0|CL_19|NAT_mex|2021-04-29",
      "cluster":7,
      "patient_attributes":{
        "ehars_uid":"ID_CEC-21-3494|ST_1|CODE_09015|SX_M|RISK_3|AGE_28|SES_2|SCO_2|CD4_2|DRUG_0|MET_NA|APP_NA|RES_2|REC_0|VEN_0|CL_19|NAT_mex|2021-04-29",
        "ST":"ST_1",
        "RISK":"RISK_3",
        "MET":"MET_NA",
        "NAT":"NAT_mex"
      }
    },
    {
      "id":"ID_CEC-21-3823|ST_1|CODE_09003|SX_M|RISK_3|AGE_27|SES_2|SCO_2|CD4_3|DRUG_1|MET_NA|APP_1|RES_2|REC_0|VEN_1|CL_19|NAT_mex|2021-05-31",
      "cluster":7,
      "patient_attributes":{
        "ehars_uid":"ID_CEC-21-3823|ST_1|CODE_09003|SX_M|RISK_3|AGE_27|SES_2|SCO_2|CD4_3|DRUG_1|MET_NA|APP_1|RES_2|REC_0|VEN_1|CL_19|NAT_mex|2021-05-31",
        "ST":"ST_1",
        "RISK":"RISK_3",
        "MET":"MET_NA",
        "NAT":"NAT_mex"
      }
    },
    {
      "id":"ID_CEC-21-4397|ST_1|CODE_09015|SX_M|RISK_3|AGE_43|SES_2|SCO_2|CD4_3|DRUG_1|MET_NA|APP_1|RES_2|REC_0|VEN_1|CL_19|NAT_mex|2021-07-21",
      "cluster":7,
      "patient_attributes":{
        "ehars_uid":"ID_CEC-21-4397|ST_1|CODE_09015|SX_M|RISK_3|AGE_43|SES_2|SCO_2|CD4_3|DRUG_1|MET_NA|APP_1|RES_2|REC_0|VEN_1|CL_19|NAT_mex|2021-07-21",
        "ST":"ST_1",
        "RISK":"RISK_3",
        "MET":"MET_NA",
        "NAT":"NAT_mex"
      }
    },
    {
      "id":"ID_CEC-21-4987|ST_1|CODE_09003|SX_M|RISK_3|AGE_26|SES_2|SCO_2|CD4_3|DRUG_1|MET_NA|APP_1|RES_2|REC_0|VEN_0|CL_19|NAT_mex|2021-09-27",
      "cluster":7,
      "patient_attributes":{
        "ehars_uid":"ID_CEC-21-4987|ST_1|CODE_09003|SX_M|RISK_3|AGE_26|SES_2|SCO_2|CD4_3|DRUG_1|MET_NA|APP_1|RES_2|REC_0|VEN_0|CL_19|NAT_mex|2021-09-27",
        "ST":"ST_1",
        "RISK":"RISK_3",
        "MET":"MET_NA",
        "NAT":"NAT_mex"
      }
    },
    {
      "id":"ID_CEC-21-5063|ST_1|CODE_07106|SX_M|RISK_3|AGE_30|SES_2|SCO_3|CD4_1|DRUG_1|MET_NA|APP_0|RES_2|REC_0|VEN_0|CL_19|NAT_mex|2021-10-01",
      "cluster":7,
      "patient_attributes":{
        "ehars_uid":"ID_CEC-21-5063|ST_1|CODE_07106|SX_M|RISK_3|AGE_30|SES_2|SCO_3|CD4_1|DRUG_1|MET_NA|APP_0|RES_2|REC_0|VEN_0|CL_19|NAT_mex|2021-10-01",
        "ST":"ST_1",
        "RISK":"RISK_3",
        "MET":"MET_NA",
        "NAT":"NAT_mex"
      }
    },
    {
      "id":"ID_CEC-21-5331|ST_1|CODE_09015|SX_M|RISK_3|AGE_26|SES_2|SCO_3|CD4_2|DRUG_1|MET_NA|APP_1|RES_2|REC_0|VEN_0|CL_19|NAT_mex|2021-10-25",
      "cluster":7,
      "patient_attributes":{
        "ehars_uid":"ID_CEC-21-5331|ST_1|CODE_09015|SX_M|RISK_3|AGE_26|SES_2|SCO_3|CD4_2|DRUG_1|MET_NA|APP_1|RES_2|REC_0|VEN_0|CL_19|NAT_mex|2021-10-25",
        "ST":"ST_1",
        "RISK":"RISK_3",
        "MET":"MET_NA",
        "NAT":"NAT_mex"
      }
    },
    {
      "id":"ID_CEC-21-5370|ST_1|CODE_09003|SX_M|RISK_3|AGE_26|SES_2|SCO_2|CD4_1|DRUG_1|MET_NA|APP_1|RES_2|REC_0|VEN_0|CL_19|NAT_mex|2021-10-27",
      "cluster":7,
      "patient_attributes":{
        "ehars_uid":"ID_CEC-21-5370|ST_1|CODE_09003|SX_M|RISK_3|AGE_26|SES_2|SCO_2|CD4_1|DRUG_1|MET_NA|APP_1|RES_2|REC_0|VEN_0|CL_19|NAT_mex|2021-10-27",
        "ST":"ST_1",
        "RISK":"RISK_3",
        "MET":"MET_NA",
        "NAT":"NAT_mex"
      }
    },
    {
      "id":"ID_CEC-22-6404|ST_1|CODE_09003|SX_M|RISK_3|AGE_25|SES_2|SCO_2|CD4_2|DRUG_1|MET_NA|APP_1|RES_2|REC_0|VEN_1|CL_19|NAT_mex|2022-02-09",
      "cluster":7,
      "patient_attributes":{
        "ehars_uid":"ID_CEC-22-6404|ST_1|CODE_09003|SX_M|RISK_3|AGE_25|SES_2|SCO_2|CD4_2|DRUG_1|MET_NA|APP_1|RES_2|REC_0|VEN_1|CL_19|NAT_mex|2022-02-09",
        "ST":"ST_1",
        "RISK":"RISK_3",
        "MET":"MET_NA",
        "NAT":"NAT_mex"
      }
    },
    {
      "id":"ID_CEC-22-6620|ST_1|CODE_09008|SX_M|RISK_3|AGE_29|SES_2|SCO_3|CD4_1|DRUG_0|MET_NA|APP_1|RES_2|REC_0|VEN_0|CL_19|NAT_mex|2022-02-28",
      "cluster":7,
      "patient_attributes":{
        "ehars_uid":"ID_CEC-22-6620|ST_1|CODE_09008|SX_M|RISK_3|AGE_29|SES_2|SCO_3|CD4_1|DRUG_0|MET_NA|APP_1|RES_2|REC_0|VEN_0|CL_19|NAT_mex|2022-02-28",
        "ST":"ST_1",
        "RISK":"RISK_3",
        "MET":"MET_NA",
        "NAT":"NAT_mex"
      }
    },
    {
      "id":"ID_CEC-22-6921|ST_1|CODE_09010|SX_M|RISK_3|AGE_30|SES_1|SCO_2|CD4_1|DRUG_0|MET_NA|APP_1|RES_2|REC_0|VEN_1|CL_19|NAT_mex|2022-03-24",
      "cluster":7,
      "patient_attributes":{
        "ehars_uid":"ID_CEC-22-6921|ST_1|CODE_09010|SX_M|RISK_3|AGE_30|SES_1|SCO_2|CD4_1|DRUG_0|MET_NA|APP_1|RES_2|REC_0|VEN_1|CL_19|NAT_mex|2022-03-24",
        "ST":"ST_1",
        "RISK":"RISK_3",
        "MET":"MET_NA",
        "NAT":"NAT_mex"
      }
    },
    {
      "id":"ID_CEC-22-7100|ST_1|CODE_09003|SX_M|RISK_3|AGE_34|SES_1|SCO_3|CD4_2|DRUG_1|MET_NA|APP_1|RES_2|REC_0|VEN_1|CL_19|NAT_mex|2022-04-07",
      "cluster":7,
      "patient_attributes":{
        "ehars_uid":"ID_CEC-22-7100|ST_1|CODE_09003|SX_M|RISK_3|AGE_34|SES_1|SCO_3|CD4_2|DRUG_1|MET_NA|APP_1|RES_2|REC_0|VEN_1|CL_19|NAT_mex|2022-04-07",
        "ST":"ST_1",
        "RISK":"RISK_3",
        "MET":"MET_NA",
        "NAT":"NAT_mex"
      }
    },
    {
      "id":"ID_CEC-22-8195|ST_1|CODE_09003|SX_M|RISK_3|AGE_30|SES_1|SCO_2|CD4_2|DRUG_1|MET_NA|APP_0|RES_2|REC_0|VEN_0|CL_19|NAT_mex|2022-07-05",
      "cluster":7,
      "patient_attributes":{
        "ehars_uid":"ID_CEC-22-8195|ST_1|CODE_09003|SX_M|RISK_3|AGE_30|SES_1|SCO_2|CD4_2|DRUG_1|MET_NA|APP_0|RES_2|REC_0|VEN_0|CL_19|NAT_mex|2022-07-05",
        "ST":"ST_1",
        "RISK":"RISK_3",
        "MET":"MET_NA",
        "NAT":"NAT_mex"
      }
    },
    {
      "id":"ID_CEC-22-8883|ST_1|CODE_09005|SX_M|RISK_3|AGE_32|SES_1|SCO_3|CD4_2|DRUG_0|MET_NA|APP_1|RES_2|REC_0|VEN_1|CL_19|NAT_mex|2022-09-05",
      "cluster":7,
      "patient_attributes":{
        "ehars_uid":"ID_CEC-22-8883|ST_1|CODE_09005|SX_M|RISK_3|AGE_32|SES_1|SCO_3|CD4_2|DRUG_0|MET_NA|APP_1|RES_2|REC_0|VEN_1|CL_19|NAT_mex|2022-09-05",
        "ST":"ST_1",
        "RISK":"RISK_3",
        "MET":"MET_NA",
        "NAT":"NAT_mex"
      }
    },
    {
      "id":"ID_CEC-21-3810|ST_1|CODE_09006|SX_M|RISK_3|AGE_23|SES_1|SCO_2|CD4_2|DRUG_0|MET_NA|APP_0|RES_1|REC_0|VEN_NA|CL_109|NAT_mex|2021-05-27",
      "cluster":8,
      "patient_attributes":{
        "ehars_uid":"ID_CEC-21-3810|ST_1|CODE_09006|SX_M|RISK_3|AGE_23|SES_1|SCO_2|CD4_2|DRUG_0|MET_NA|APP_0|RES_1|REC_0|VEN_NA|CL_109|NAT_mex|2021-05-27",
        "ST":"ST_1",
        "RISK":"RISK_3",
        "MET":"MET_NA",
        "NAT":"NAT_mex"
      }
    },
    {
      "id":"ID_CEC-21-4047|ST_1|CODE_09002|SX_M|RISK_3|AGE_23|SES_1|SCO_2|CD4_1|DRUG_0|MET_NA|APP_0|RES_1|REC_0|VEN_0|CL_109|NAT_mex|2021-06-21",
      "cluster":8,
      "patient_attributes":{
        "ehars_uid":"ID_CEC-21-4047|ST_1|CODE_09002|SX_M|RISK_3|AGE_23|SES_1|SCO_2|CD4_1|DRUG_0|MET_NA|APP_0|RES_1|REC_0|VEN_0|CL_109|NAT_mex|2021-06-21",
        "ST":"ST_1",
        "RISK":"RISK_3",
        "MET":"MET_NA",
        "NAT":"NAT_mex"
      }
    },
    {
      "id":"ID_CEC-21-4611|ST_2|CODE_15033|SX_M|RISK_3|AGE_25|SES_1|SCO_3|CD4_1|DRUG_1|MET_NA|APP_1|RES_1|REC_0|VEN_1|CL_109|NAT_mex|2021-08-18",
      "cluster":8,
      "patient_attributes":{
        "ehars_uid":"ID_CEC-21-4611|ST_2|CODE_15033|SX_M|RISK_3|AGE_25|SES_1|SCO_3|CD4_1|DRUG_1|MET_NA|APP_1|RES_1|REC_0|VEN_1|CL_109|NAT_mex|2021-08-18",
        "ST":"ST_2",
        "RISK":"RISK_3",
        "MET":"MET_NA",
        "NAT":"NAT_mex"
      }
    },
    {
      "id":"ID_CEC-21-4687|ST_1|CODE_09006|SX_M|RISK_2|AGE_22|SES_2|SCO_2|CD4_1|DRUG_0|MET_NA|APP_1|RES_1|REC_0|VEN_NA|CL_109|NAT_mex|2021-08-26",
      "cluster":8,
      "patient_attributes":{
        "ehars_uid":"ID_CEC-21-4687|ST_1|CODE_09006|SX_M|RISK_2|AGE_22|SES_2|SCO_2|CD4_1|DRUG_0|MET_NA|APP_1|RES_1|REC_0|VEN_NA|CL_109|NAT_mex|2021-08-26",
        "ST":"ST_1",
        "RISK":"RISK_2",
        "MET":"MET_NA",
        "NAT":"NAT_mex"
      }
    },
    {
      "id":"ID_CEC-22-6279|ST_2|CODE_15058|SX_M|RISK_3|AGE_27|SES_1|SCO_2|CD4_3|DRUG_1|MET_NA|APP_1|RES_1|REC_0|VEN_1|CL_109|NAT_mex|2022-01-28",
      "cluster":8,
      "patient_attributes":{
        "ehars_uid":"ID_CEC-22-6279|ST_2|CODE_15058|SX_M|RISK_3|AGE_27|SES_1|SCO_2|CD4_3|DRUG_1|MET_NA|APP_1|RES_1|REC_0|VEN_1|CL_109|NAT_mex|2022-01-28",
        "ST":"ST_2",
        "RISK":"RISK_3",
        "MET":"MET_NA",
        "NAT":"NAT_mex"
      }
    },
    {
      "id":"ID_CEC-22-7309|ST_2|CODE_15121|SX_M|RISK_3|AGE_28|SES_2|SCO_3|CD4_2|DRUG_1|MET_NA|APP_1|RES_1|REC_0|VEN_1|CL_109|NAT_mex|2022-04-28",
      "cluster":8,
      "patient_attributes":{
        "ehars_uid":"ID_CEC-22-7309|ST_2|CODE_15121|SX_M|RISK_3|AGE_28|SES_2|SCO_3|CD4_2|DRUG_1|MET_NA|APP_1|RES_1|REC_0|VEN_1|CL_109|NAT_mex|2022-04-28",
        "ST":"ST_2",
        "RISK":"RISK_3",
        "MET":"MET_NA",
        "NAT":"NAT_mex"
      }
    },
    {
      "id":"ID_CEC-22-8739|ST_1|CODE_07106|SX_M|RISK_3|AGE_30|SES_2|SCO_3|CD4_2|DRUG_1|MET_NA|APP_0|RES_1|REC_0|VEN_0|CL_109|NAT_mex|2022-08-24",
      "cluster":8,
      "patient_attributes":{
        "ehars_uid":"ID_CEC-22-8739|ST_1|CODE_07106|SX_M|RISK_3|AGE_30|SES_2|SCO_3|CD4_2|DRUG_1|MET_NA|APP_0|RES_1|REC_0|VEN_0|CL_109|NAT_mex|2022-08-24",
        "ST":"ST_1",
        "RISK":"RISK_3",
        "MET":"MET_NA",
        "NAT":"NAT_mex"
      }
    },
    {
      "id":"ID_CEC-22-9756|ST_1|CODE_09007|SX_M|RISK_3|AGE_29|SES_1|SCO_2|CD4_2|DRUG_0|MET_NA|APP_1|RES_1|REC_0|VEN_1|CL_109|NAT_mex|2022-12-05",
      "cluster":8,
      "patient_attributes":{
        "ehars_uid":"ID_CEC-22-9756|ST_1|CODE_09007|SX_M|RISK_3|AGE_29|SES_1|SCO_2|CD4_2|DRUG_0|MET_NA|APP_1|RES_1|REC_0|VEN_1|CL_109|NAT_mex|2022-12-05",
        "ST":"ST_1",
        "RISK":"RISK_3",
        "MET":"MET_NA",
        "NAT":"NAT_mex"
      }
    },
    {
      "id":"ID_CEC-21-5302|ST_1|CODE_09007|SX_M|RISK_3|AGE_20|SES_2|SCO_2|CD4_2|DRUG_1|MET_NA|APP_1|RES_1|REC_0|VEN_0|CL_109|NAT_mex|2021-10-21",
      "cluster":8,
      "patient_attributes":{
        "ehars_uid":"ID_CEC-21-5302|ST_1|CODE_09007|SX_M|RISK_3|AGE_20|SES_2|SCO_2|CD4_2|DRUG_1|MET_NA|APP_1|RES_1|REC_0|VEN_0|CL_109|NAT_mex|2021-10-21",
        "ST":"ST_1",
        "RISK":"RISK_3",
        "MET":"MET_NA",
        "NAT":"NAT_mex"
      }
    },
    {
      "id":"ID_CEC-22-7824|ST_2|CODE_15058|SX_M|RISK_3|AGE_51|SES_2|SCO_2|CD4_2|DRUG_1|MET_NA|APP_1|RES_1|REC_0|VEN_0|CL_109|NAT_mex|2022-06-03",
      "cluster":8,
      "patient_attributes":{
        "ehars_uid":"ID_CEC-22-7824|ST_2|CODE_15058|SX_M|RISK_3|AGE_51|SES_2|SCO_2|CD4_2|DRUG_1|MET_NA|APP_1|RES_1|REC_0|VEN_0|CL_109|NAT_mex|2022-06-03",
        "ST":"ST_2",
        "RISK":"RISK_3",
        "MET":"MET_NA",
        "NAT":"NAT_mex"
      }
    },
    {
      "id":"ID_CEC-22-8674|ST_1|CODE_09007|SX_M|RISK_3|AGE_25|SES_2|SCO_2|CD4_2|DRUG_1|MET_NA|APP_1|RES_1|REC_1|VEN_1|CL_109|NAT_mex|2022-08-18",
      "cluster":8,
      "patient_attributes":{
        "ehars_uid":"ID_CEC-22-8674|ST_1|CODE_09007|SX_M|RISK_3|AGE_25|SES_2|SCO_2|CD4_2|DRUG_1|MET_NA|APP_1|RES_1|REC_1|VEN_1|CL_109|NAT_mex|2022-08-18",
        "ST":"ST_1",
        "RISK":"RISK_3",
        "MET":"MET_NA",
        "NAT":"NAT_mex"
      }
    },
    {
      "id":"ID_CEC-22-8831|ST_1|CODE_09007|SX_M|RISK_3|AGE_20|SES_2|SCO_2|CD4_2|DRUG_1|MET_NA|APP_1|RES_1|REC_0|VEN_1|CL_109|NAT_mex|2022-09-01",
      "cluster":8,
      "patient_attributes":{
        "ehars_uid":"ID_CEC-22-8831|ST_1|CODE_09007|SX_M|RISK_3|AGE_20|SES_2|SCO_2|CD4_2|DRUG_1|MET_NA|APP_1|RES_1|REC_0|VEN_1|CL_109|NAT_mex|2022-09-01",
        "ST":"ST_1",
        "RISK":"RISK_3",
        "MET":"MET_NA",
        "NAT":"NAT_mex"
      }
    },
    {
      "id":"ID_CEC-22-9767|ST_1|CODE_09002|SX_M|RISK_3|AGE_23|SES_1|SCO_3|CD4_2|DRUG_1|MET_NA|APP_1|RES_1|REC_0|VEN_1|CL_109|NAT_mex|2022-12-06",
      "cluster":8,
      "patient_attributes":{
        "ehars_uid":"ID_CEC-22-9767|ST_1|CODE_09002|SX_M|RISK_3|AGE_23|SES_1|SCO_3|CD4_2|DRUG_1|MET_NA|APP_1|RES_1|REC_0|VEN_1|CL_109|NAT_mex|2022-12-06",
        "ST":"ST_1",
        "RISK":"RISK_3",
        "MET":"MET_NA",
        "NAT":"NAT_mex"
      }
    },
    {
      "id":"ID_CEC-19-0988|ST_1|CODE_09015|SX_M|RISK_NA|AGE_28|SES_NA|SCO_NA|CD4_1|DRUG_NA|MET_NA|APP_NA|RES_1|REC_0|VEN_NA|CL_109|NAT_NA|2019-12-04",
      "cluster":8,
      "patient_attributes":{
        "ehars_uid":"ID_CEC-19-0988|ST_1|CODE_09015|SX_M|RISK_NA|AGE_28|SES_NA|SCO_NA|CD4_1|DRUG_NA|MET_NA|APP_NA|RES_1|REC_0|VEN_NA|CL_109|NAT_NA|2019-12-04",
        "ST":"ST_1",
        "RISK":"RISK_NA",
        "MET":"MET_NA",
        "NAT":"NAT_NA"
      }
    },
    {
      "id":"ID_CEC-20-1120|ST_1|CODE_09005|SX_M|RISK_3|AGE_27|SES_2|SCO_3|CD4_2|DRUG_1|MET_NA|APP_1|RES_1|REC_0|VEN_1|CL_109|NAT_mex|2020-08-11",
      "cluster":8,
      "patient_attributes":{
        "ehars_uid":"ID_CEC-20-1120|ST_1|CODE_09005|SX_M|RISK_3|AGE_27|SES_2|SCO_3|CD4_2|DRUG_1|MET_NA|APP_1|RES_1|REC_0|VEN_1|CL_109|NAT_mex|2020-08-11",
        "ST":"ST_1",
        "RISK":"RISK_3",
        "MET":"MET_NA",
        "NAT":"NAT_mex"
      }
    },
    {
      "id":"ID_CEC-20-1202|ST_1|CODE_09005|SX_M|RISK_NA|AGE_39|SES_NA|SCO_NA|CD4_2|DRUG_NA|MET_NA|APP_NA|RES_1|REC_1|VEN_NA|CL_109|NAT_NA|2020-08-19",
      "cluster":8,
      "patient_attributes":{
        "ehars_uid":"ID_CEC-20-1202|ST_1|CODE_09005|SX_M|RISK_NA|AGE_39|SES_NA|SCO_NA|CD4_2|DRUG_NA|MET_NA|APP_NA|RES_1|REC_1|VEN_NA|CL_109|NAT_NA|2020-08-19",
        "ST":"ST_1",
        "RISK":"RISK_NA",
        "MET":"MET_NA",
        "NAT":"NAT_NA"
      }
    },
    {
      "id":"ID_CEC-20-1644|ST_1|CODE_09007|SX_M|RISK_3|AGE_23|SES_2|SCO_2|CD4_2|DRUG_1|MET_NA|APP_1|RES_1|REC_0|VEN_0|CL_109|NAT_mex|2020-10-08",
      "cluster":8,
      "patient_attributes":{
        "ehars_uid":"ID_CEC-20-1644|ST_1|CODE_09007|SX_M|RISK_3|AGE_23|SES_2|SCO_2|CD4_2|DRUG_1|MET_NA|APP_1|RES_1|REC_0|VEN_0|CL_109|NAT_mex|2020-10-08",
        "ST":"ST_1",
        "RISK":"RISK_3",
        "MET":"MET_NA",
        "NAT":"NAT_mex"
      }
    },
    {
      "id":"ID_CEC-20-2047|ST_1|CODE_09014|SX_M|RISK_3|AGE_33|SES_2|SCO_3|CD4_2|DRUG_1|MET_1|APP_1|RES_1|REC_0|VEN_0|CL_109|NAT_mex|2020-11-18",
      "cluster":8,
      "patient_attributes":{
        "ehars_uid":"ID_CEC-20-2047|ST_1|CODE_09014|SX_M|RISK_3|AGE_33|SES_2|SCO_3|CD4_2|DRUG_1|MET_1|APP_1|RES_1|REC_0|VEN_0|CL_109|NAT_mex|2020-11-18",
        "ST":"ST_1",
        "RISK":"RISK_3",
        "MET":"MET_1",
        "NAT":"NAT_mex"
      }
    },
    {
      "id":"ID_CEC-21-3126|ST_2|CODE_15104|SX_M|RISK_3|AGE_25|SES_1|SCO_2|CD4_1|DRUG_0|MET_NA|APP_1|RES_1|REC_0|VEN_0|CL_194|NAT_mex|2021-03-29",
      "cluster":9,
      "patient_attributes":{
        "ehars_uid":"ID_CEC-21-3126|ST_2|CODE_15104|SX_M|RISK_3|AGE_25|SES_1|SCO_2|CD4_1|DRUG_0|MET_NA|APP_1|RES_1|REC_0|VEN_0|CL_194|NAT_mex|2021-03-29",
        "ST":"ST_2",
        "RISK":"RISK_3",
        "MET":"MET_NA",
        "NAT":"NAT_mex"
      }
    },
    {
      "id":"ID_CEC-21-3240|ST_2|CODE_15104|SX_M|RISK_3|AGE_22|SES_2|SCO_2|CD4_1|DRUG_1|MET_NA|APP_1|RES_1|REC_0|VEN_0|CL_194|NAT_mex|2021-04-09",
      "cluster":9,
      "patient_attributes":{
        "ehars_uid":"ID_CEC-21-3240|ST_2|CODE_15104|SX_M|RISK_3|AGE_22|SES_2|SCO_2|CD4_1|DRUG_1|MET_NA|APP_1|RES_1|REC_0|VEN_0|CL_194|NAT_mex|2021-04-09",
        "ST":"ST_2",
        "RISK":"RISK_3",
        "MET":"MET_NA",
        "NAT":"NAT_mex"
      }
    },
    {
      "id":"ID_CEC-21-4157|ST_1|CODE_09005|SX_M|RISK_3|AGE_28|SES_2|SCO_2|CD4_2|DRUG_NA|MET_NA|APP_NA|RES_1|REC_0|VEN_1|CL_194|NAT_mex|2021-06-30",
      "cluster":9,
      "patient_attributes":{
        "ehars_uid":"ID_CEC-21-4157|ST_1|CODE_09005|SX_M|RISK_3|AGE_28|SES_2|SCO_2|CD4_2|DRUG_NA|MET_NA|APP_NA|RES_1|REC_0|VEN_1|CL_194|NAT_mex|2021-06-30",
        "ST":"ST_1",
        "RISK":"RISK_3",
        "MET":"MET_NA",
        "NAT":"NAT_mex"
      }
    },
    {
      "id":"ID_CEC-21-4787|ST_1|CODE_09002|SX_M|RISK_3|AGE_23|SES_1|SCO_2|CD4_2|DRUG_0|MET_NA|APP_0|RES_1|REC_0|VEN_0|CL_194|NAT_mex|2021-09-08",
      "cluster":9,
      "patient_attributes":{
        "ehars_uid":"ID_CEC-21-4787|ST_1|CODE_09002|SX_M|RISK_3|AGE_23|SES_1|SCO_2|CD4_2|DRUG_0|MET_NA|APP_0|RES_1|REC_0|VEN_0|CL_194|NAT_mex|2021-09-08",
        "ST":"ST_1",
        "RISK":"RISK_3",
        "MET":"MET_NA",
        "NAT":"NAT_mex"
      }
    },
    {
      "id":"ID_CEC-21-5727|ST_2|CODE_15013|SX_M|RISK_3|AGE_21|SES_1|SCO_2|CD4_2|DRUG_1|MET_NA|APP_1|RES_1|REC_0|VEN_1|CL_194|NAT_mex|2021-11-29",
      "cluster":9,
      "patient_attributes":{
        "ehars_uid":"ID_CEC-21-5727|ST_2|CODE_15013|SX_M|RISK_3|AGE_21|SES_1|SCO_2|CD4_2|DRUG_1|MET_NA|APP_1|RES_1|REC_0|VEN_1|CL_194|NAT_mex|2021-11-29",
        "ST":"ST_2",
        "RISK":"RISK_3",
        "MET":"MET_NA",
        "NAT":"NAT_mex"
      }
    },
    {
      "id":"ID_CEC-22-6051|ST_2|CODE_15081|SX_M|RISK_3|AGE_25|SES_2|SCO_2|CD4_1|DRUG_0|MET_NA|APP_1|RES_1|REC_0|VEN_1|CL_194|NAT_mex|2022-01-10",
      "cluster":9,
      "patient_attributes":{
        "ehars_uid":"ID_CEC-22-6051|ST_2|CODE_15081|SX_M|RISK_3|AGE_25|SES_2|SCO_2|CD4_1|DRUG_0|MET_NA|APP_1|RES_1|REC_0|VEN_1|CL_194|NAT_mex|2022-01-10",
        "ST":"ST_2",
        "RISK":"RISK_3",
        "MET":"MET_NA",
        "NAT":"NAT_mex"
      }
    },
    {
      "id":"ID_CEC-22-6193|ST_1|CODE_09005|SX_M|RISK_3|AGE_26|SES_2|SCO_2|CD4_1|DRUG_1|MET_NA|APP_1|RES_1|REC_0|VEN_1|CL_194|NAT_mex|2022-01-19",
      "cluster":9,
      "patient_attributes":{
        "ehars_uid":"ID_CEC-22-6193|ST_1|CODE_09005|SX_M|RISK_3|AGE_26|SES_2|SCO_2|CD4_1|DRUG_1|MET_NA|APP_1|RES_1|REC_0|VEN_1|CL_194|NAT_mex|2022-01-19",
        "ST":"ST_1",
        "RISK":"RISK_3",
        "MET":"MET_NA",
        "NAT":"NAT_mex"
      }
    },
    {
      "id":"ID_CEC-22-6244|ST_1|CODE_09012|SX_M|RISK_3|AGE_25|SES_1|SCO_2|CD4_2|DRUG_1|MET_NA|APP_1|RES_1|REC_0|VEN_1|CL_194|NAT_mex|2022-01-25",
      "cluster":9,
      "patient_attributes":{
        "ehars_uid":"ID_CEC-22-6244|ST_1|CODE_09012|SX_M|RISK_3|AGE_25|SES_1|SCO_2|CD4_2|DRUG_1|MET_NA|APP_1|RES_1|REC_0|VEN_1|CL_194|NAT_mex|2022-01-25",
        "ST":"ST_1",
        "RISK":"RISK_3",
        "MET":"MET_NA",
        "NAT":"NAT_mex"
      }
    },
    {
      "id":"ID_CEC-22-6438|ST_2|CODE_15033|SX_M|RISK_3|AGE_20|SES_2|SCO_2|CD4_1|DRUG_1|MET_NA|APP_1|RES_1|REC_0|VEN_1|CL_194|NAT_mex|2022-02-09",
      "cluster":9,
      "patient_attributes":{
        "ehars_uid":"ID_CEC-22-6438|ST_2|CODE_15033|SX_M|RISK_3|AGE_20|SES_2|SCO_2|CD4_1|DRUG_1|MET_NA|APP_1|RES_1|REC_0|VEN_1|CL_194|NAT_mex|2022-02-09",
        "ST":"ST_2",
        "RISK":"RISK_3",
        "MET":"MET_NA",
        "NAT":"NAT_mex"
      }
    },
    {
      "id":"ID_CEC-22-6838|ST_2|CODE_15033|SX_M|RISK_3|AGE_21|SES_1|SCO_2|CD4_1|DRUG_0|MET_NA|APP_1|RES_1|REC_0|VEN_1|CL_194|NAT_mex|2022-03-16",
      "cluster":9,
      "patient_attributes":{
        "ehars_uid":"ID_CEC-22-6838|ST_2|CODE_15033|SX_M|RISK_3|AGE_21|SES_1|SCO_2|CD4_1|DRUG_0|MET_NA|APP_1|RES_1|REC_0|VEN_1|CL_194|NAT_mex|2022-03-16",
        "ST":"ST_2",
        "RISK":"RISK_3",
        "MET":"MET_NA",
        "NAT":"NAT_mex"
      }
    },
    {
      "id":"ID_CEC-22-6941|ST_1|CODE_09005|SX_M|RISK_3|AGE_28|SES_2|SCO_3|CD4_2|DRUG_0|MET_NA|APP_1|RES_1|REC_0|VEN_0|CL_194|NAT_mex|2022-03-25",
      "cluster":9,
      "patient_attributes":{
        "ehars_uid":"ID_CEC-22-6941|ST_1|CODE_09005|SX_M|RISK_3|AGE_28|SES_2|SCO_3|CD4_2|DRUG_0|MET_NA|APP_1|RES_1|REC_0|VEN_0|CL_194|NAT_mex|2022-03-25",
        "ST":"ST_1",
        "RISK":"RISK_3",
        "MET":"MET_NA",
        "NAT":"NAT_mex"
      }
    },
    {
      "id":"ID_CEC-22-7299|ST_1|CODE_09016|SX_M|RISK_3|AGE_28|SES_2|SCO_2|CD4_1|DRUG_1|MET_NA|APP_0|RES_1|REC_0|VEN_1|CL_194|NAT_mex|2022-04-27",
      "cluster":9,
      "patient_attributes":{
        "ehars_uid":"ID_CEC-22-7299|ST_1|CODE_09016|SX_M|RISK_3|AGE_28|SES_2|SCO_2|CD4_1|DRUG_1|MET_NA|APP_0|RES_1|REC_0|VEN_1|CL_194|NAT_mex|2022-04-27",
        "ST":"ST_1",
        "RISK":"RISK_3",
        "MET":"MET_NA",
        "NAT":"NAT_mex"
      }
    },
    {
      "id":"ID_CEC-22-8075|ST_2|CODE_15104|SX_M|RISK_3|AGE_20|SES_2|SCO_2|CD4_2|DRUG_1|MET_NA|APP_1|RES_1|REC_0|VEN_1|CL_194|NAT_mex|2022-06-24",
      "cluster":9,
      "patient_attributes":{
        "ehars_uid":"ID_CEC-22-8075|ST_2|CODE_15104|SX_M|RISK_3|AGE_20|SES_2|SCO_2|CD4_2|DRUG_1|MET_NA|APP_1|RES_1|REC_0|VEN_1|CL_194|NAT_mex|2022-06-24",
        "ST":"ST_2",
        "RISK":"RISK_3",
        "MET":"MET_NA",
        "NAT":"NAT_mex"
      }
    },
    {
      "id":"ID_CEC-22-8236|ST_2|CODE_15081|SX_M|RISK_NA|AGE_25|SES_NA|SCO_NA|CD4_2|DRUG_NA|MET_NA|APP_NA|RES_1|REC_0|VEN_NA|CL_194|NAT_NA|2022-07-07",
      "cluster":9,
      "patient_attributes":{
        "ehars_uid":"ID_CEC-22-8236|ST_2|CODE_15081|SX_M|RISK_NA|AGE_25|SES_NA|SCO_NA|CD4_2|DRUG_NA|MET_NA|APP_NA|RES_1|REC_0|VEN_NA|CL_194|NAT_NA|2022-07-07",
        "ST":"ST_2",
        "RISK":"RISK_NA",
        "MET":"MET_NA",
        "NAT":"NAT_NA"
      }
    },
    {
      "id":"ID_CEC-20-1848|ST_2|CODE_15057|SX_M|RISK_3|AGE_26|SES_2|SCO_3|CD4_1|DRUG_0|MET_NA|APP_1|RES_1|REC_0|VEN_0|CL_194|NAT_mex|2020-10-27",
      "cluster":9,
      "patient_attributes":{
        "ehars_uid":"ID_CEC-20-1848|ST_2|CODE_15057|SX_M|RISK_3|AGE_26|SES_2|SCO_3|CD4_1|DRUG_0|MET_NA|APP_1|RES_1|REC_0|VEN_0|CL_194|NAT_mex|2020-10-27",
        "ST":"ST_2",
        "RISK":"RISK_3",
        "MET":"MET_NA",
        "NAT":"NAT_mex"
      }
    },
    {
      "id":"ID_CEC-20-2059|ST_1|CODE_09002|SX_M|RISK_3|AGE_26|SES_2|SCO_3|CD4_2|DRUG_0|MET_NA|APP_NA|RES_1|REC_0|VEN_NA|CL_194|NAT_mex|2020-11-19",
      "cluster":9,
      "patient_attributes":{
        "ehars_uid":"ID_CEC-20-2059|ST_1|CODE_09002|SX_M|RISK_3|AGE_26|SES_2|SCO_3|CD4_2|DRUG_0|MET_NA|APP_NA|RES_1|REC_0|VEN_NA|CL_194|NAT_mex|2020-11-19",
        "ST":"ST_1",
        "RISK":"RISK_3",
        "MET":"MET_NA",
        "NAT":"NAT_mex"
      }
    },
    {
      "id":"ID_CEC-20-1277|ST_2|CODE_15013|SX_M|RISK_3|AGE_19|SES_1|SCO_2|CD4_2|DRUG_1|MET_1|APP_1|RES_1|REC_1|VEN_1|CL_194|NAT_mex|2020-08-27",
      "cluster":9,
      "patient_attributes":{
        "ehars_uid":"ID_CEC-20-1277|ST_2|CODE_15013|SX_M|RISK_3|AGE_19|SES_1|SCO_2|CD4_2|DRUG_1|MET_1|APP_1|RES_1|REC_1|VEN_1|CL_194|NAT_mex|2020-08-27",
        "ST":"ST_2",
        "RISK":"RISK_3",
        "MET":"MET_1",
        "NAT":"NAT_mex"
      }
    },
    {
      "id":"ID_CEC-20-1376|ST_1|CODE_09002|SX_M|RISK_3|AGE_30|SES_1|SCO_3|CD4_2|DRUG_0|MET_NA|APP_1|RES_1|REC_1|VEN_0|CL_194|NAT_mex|2020-09-07",
      "cluster":9,
      "patient_attributes":{
        "ehars_uid":"ID_CEC-20-1376|ST_1|CODE_09002|SX_M|RISK_3|AGE_30|SES_1|SCO_3|CD4_2|DRUG_0|MET_NA|APP_1|RES_1|REC_1|VEN_0|CL_194|NAT_mex|2020-09-07",
        "ST":"ST_1",
        "RISK":"RISK_3",
        "MET":"MET_NA",
        "NAT":"NAT_mex"
      }
    },
    {
      "id":"ID_CEC-21-2728|ST_1|CODE_09011|SX_M|RISK_3|AGE_20|SES_1|SCO_2|CD4_1|DRUG_0|MET_NA|APP_1|RES_1|REC_0|VEN_0|CL_23|NAT_mex|2021-02-19",
      "cluster":10,
      "patient_attributes":{
        "ehars_uid":"ID_CEC-21-2728|ST_1|CODE_09011|SX_M|RISK_3|AGE_20|SES_1|SCO_2|CD4_1|DRUG_0|MET_NA|APP_1|RES_1|REC_0|VEN_0|CL_23|NAT_mex|2021-02-19",
        "ST":"ST_1",
        "RISK":"RISK_3",
        "MET":"MET_NA",
        "NAT":"NAT_mex"
      }
    },
    {
      "id":"ID_CEC-21-2812|ST_1|CODE_09014|SX_M|RISK_3|AGE_31|SES_2|SCO_3|CD4_1|DRUG_1|MET_NA|APP_1|RES_1|REC_0|VEN_0|CL_23|NAT_mex|2021-03-01",
      "cluster":10,
      "patient_attributes":{
        "ehars_uid":"ID_CEC-21-2812|ST_1|CODE_09014|SX_M|RISK_3|AGE_31|SES_2|SCO_3|CD4_1|DRUG_1|MET_NA|APP_1|RES_1|REC_0|VEN_0|CL_23|NAT_mex|2021-03-01",
        "ST":"ST_1",
        "RISK":"RISK_3",
        "MET":"MET_NA",
        "NAT":"NAT_mex"
      }
    },
    {
      "id":"ID_CEC-21-2887|ST_1|CODE_09014|SX_M|RISK_3|AGE_23|SES_2|SCO_2|CD4_2|DRUG_1|MET_NA|APP_1|RES_1|REC_0|VEN_0|CL_23|NAT_mex|2021-03-08",
      "cluster":10,
      "patient_attributes":{
        "ehars_uid":"ID_CEC-21-2887|ST_1|CODE_09014|SX_M|RISK_3|AGE_23|SES_2|SCO_2|CD4_2|DRUG_1|MET_NA|APP_1|RES_1|REC_0|VEN_0|CL_23|NAT_mex|2021-03-08",
        "ST":"ST_1",
        "RISK":"RISK_3",
        "MET":"MET_NA",
        "NAT":"NAT_mex"
      }
    },
    {
      "id":"ID_CEC-21-3964|ST_1|CODE_09010|SX_M|RISK_3|AGE_19|SES_2|SCO_2|CD4_2|DRUG_0|MET_NA|APP_1|RES_1|REC_0|VEN_1|CL_23|NAT_mex|2021-06-11",
      "cluster":10,
      "patient_attributes":{
        "ehars_uid":"ID_CEC-21-3964|ST_1|CODE_09010|SX_M|RISK_3|AGE_19|SES_2|SCO_2|CD4_2|DRUG_0|MET_NA|APP_1|RES_1|REC_0|VEN_1|CL_23|NAT_mex|2021-06-11",
        "ST":"ST_1",
        "RISK":"RISK_3",
        "MET":"MET_NA",
        "NAT":"NAT_mex"
      }
    },
    {
      "id":"ID_CEC-21-4792|ST_1|CODE_09005|SX_M|RISK_3|AGE_19|SES_2|SCO_2|CD4_2|DRUG_0|MET_NA|APP_0|RES_1|REC_0|VEN_0|CL_23|NAT_mex|2021-09-09",
      "cluster":10,
      "patient_attributes":{
        "ehars_uid":"ID_CEC-21-4792|ST_1|CODE_09005|SX_M|RISK_3|AGE_19|SES_2|SCO_2|CD4_2|DRUG_0|MET_NA|APP_0|RES_1|REC_0|VEN_0|CL_23|NAT_mex|2021-09-09",
        "ST":"ST_1",
        "RISK":"RISK_3",
        "MET":"MET_NA",
        "NAT":"NAT_mex"
      }
    },
    {
      "id":"ID_CEC-21-4851|ST_1|CODE_09005|SX_M|RISK_3|AGE_21|SES_1|SCO_2|CD4_2|DRUG_1|MET_NA|APP_0|RES_1|REC_1|VEN_0|CL_23|NAT_mex|2021-09-14",
      "cluster":10,
      "patient_attributes":{
        "ehars_uid":"ID_CEC-21-4851|ST_1|CODE_09005|SX_M|RISK_3|AGE_21|SES_1|SCO_2|CD4_2|DRUG_1|MET_NA|APP_0|RES_1|REC_1|VEN_0|CL_23|NAT_mex|2021-09-14",
        "ST":"ST_1",
        "RISK":"RISK_3",
        "MET":"MET_NA",
        "NAT":"NAT_mex"
      }
    },
    {
      "id":"ID_CEC-22-6887|ST_1|CODE_09007|SX_M|RISK_3|AGE_19|SES_2|SCO_2|CD4_3|DRUG_1|MET_NA|APP_1|RES_1|REC_0|VEN_1|CL_23|NAT_mex|2022-03-23",
      "cluster":10,
      "patient_attributes":{
        "ehars_uid":"ID_CEC-22-6887|ST_1|CODE_09007|SX_M|RISK_3|AGE_19|SES_2|SCO_2|CD4_3|DRUG_1|MET_NA|APP_1|RES_1|REC_0|VEN_1|CL_23|NAT_mex|2022-03-23",
        "ST":"ST_1",
        "RISK":"RISK_3",
        "MET":"MET_NA",
        "NAT":"NAT_mex"
      }
    },
    {
      "id":"ID_CEC-22-7974|ST_2|CODE_15030|SX_M|RISK_3|AGE_21|SES_2|SCO_2|CD4_1|DRUG_1|MET_NA|APP_0|RES_1|REC_0|VEN_0|CL_23|NAT_mex|2022-06-15",
      "cluster":10,
      "patient_attributes":{
        "ehars_uid":"ID_CEC-22-7974|ST_2|CODE_15030|SX_M|RISK_3|AGE_21|SES_2|SCO_2|CD4_1|DRUG_1|MET_NA|APP_0|RES_1|REC_0|VEN_0|CL_23|NAT_mex|2022-06-15",
        "ST":"ST_2",
        "RISK":"RISK_3",
        "MET":"MET_NA",
        "NAT":"NAT_mex"
      }
    },
    {
      "id":"ID_CEC-22-7976|ST_2|CODE_15030|SX_M|RISK_3|AGE_22|SES_1|SCO_2|CD4_1|DRUG_1|MET_NA|APP_1|RES_1|REC_0|VEN_0|CL_23|NAT_mex|2022-06-15",
      "cluster":10,
      "patient_attributes":{
        "ehars_uid":"ID_CEC-22-7976|ST_2|CODE_15030|SX_M|RISK_3|AGE_22|SES_1|SCO_2|CD4_1|DRUG_1|MET_NA|APP_1|RES_1|REC_0|VEN_0|CL_23|NAT_mex|2022-06-15",
        "ST":"ST_2",
        "RISK":"RISK_3",
        "MET":"MET_NA",
        "NAT":"NAT_mex"
      }
    },
    {
      "id":"ID_CEC-22-8221|ST_2|CODE_15099|SX_M|RISK_3|AGE_24|SES_2|SCO_2|CD4_2|DRUG_1|MET_NA|APP_1|RES_1|REC_0|VEN_0|CL_23|NAT_mex|2022-07-06",
      "cluster":10,
      "patient_attributes":{
        "ehars_uid":"ID_CEC-22-8221|ST_2|CODE_15099|SX_M|RISK_3|AGE_24|SES_2|SCO_2|CD4_2|DRUG_1|MET_NA|APP_1|RES_1|REC_0|VEN_0|CL_23|NAT_mex|2022-07-06",
        "ST":"ST_2",
        "RISK":"RISK_3",
        "MET":"MET_NA",
        "NAT":"NAT_mex"
      }
    },
    {
      "id":"ID_CEC-22-9411|ST_2|CODE_15093|SX_M|RISK_3|AGE_19|SES_1|SCO_2|CD4_1|DRUG_0|MET_NA|APP_0|RES_1|REC_0|VEN_0|CL_23|NAT_mex|2022-10-26",
      "cluster":10,
      "patient_attributes":{
        "ehars_uid":"ID_CEC-22-9411|ST_2|CODE_15093|SX_M|RISK_3|AGE_19|SES_1|SCO_2|CD4_1|DRUG_0|MET_NA|APP_0|RES_1|REC_0|VEN_0|CL_23|NAT_mex|2022-10-26",
        "ST":"ST_2",
        "RISK":"RISK_3",
        "MET":"MET_NA",
        "NAT":"NAT_mex"
      }
    },
    {
      "id":"ID_CEC-22-9509|ST_2|CODE_15099|SX_M|RISK_3|AGE_18|SES_2|SCO_2|CD4_2|DRUG_1|MET_NA|APP_1|RES_1|REC_0|VEN_1|CL_23|NAT_mex|2022-11-07",
      "cluster":10,
      "patient_attributes":{
        "ehars_uid":"ID_CEC-22-9509|ST_2|CODE_15099|SX_M|RISK_3|AGE_18|SES_2|SCO_2|CD4_2|DRUG_1|MET_NA|APP_1|RES_1|REC_0|VEN_1|CL_23|NAT_mex|2022-11-07",
        "ST":"ST_2",
        "RISK":"RISK_3",
        "MET":"MET_NA",
        "NAT":"NAT_mex"
      }
    },
    {
      "id":"ID_CEC-19-0065|ST_1|CODE_09008|SX_M|RISK_NA|AGE_21|SES_NA|SCO_NA|CD4_2|DRUG_NA|MET_NA|APP_NA|RES_1|REC_0|VEN_NA|CL_23|NAT_NA|2019-07-24",
      "cluster":10,
      "patient_attributes":{
        "ehars_uid":"ID_CEC-19-0065|ST_1|CODE_09008|SX_M|RISK_NA|AGE_21|SES_NA|SCO_NA|CD4_2|DRUG_NA|MET_NA|APP_NA|RES_1|REC_0|VEN_NA|CL_23|NAT_NA|2019-07-24",
        "ST":"ST_1",
        "RISK":"RISK_NA",
        "MET":"MET_NA",
        "NAT":"NAT_NA"
      }
    },
    {
      "id":"ID_CEC-19-0310|ST_1|CODE_09015|SX_M|RISK_NA|AGE_18|SES_NA|SCO_NA|CD4_1|DRUG_NA|MET_NA|APP_NA|RES_1|REC_0|VEN_NA|CL_23|NAT_NA|2019-09-18",
      "cluster":10,
      "patient_attributes":{
        "ehars_uid":"ID_CEC-19-0310|ST_1|CODE_09015|SX_M|RISK_NA|AGE_18|SES_NA|SCO_NA|CD4_1|DRUG_NA|MET_NA|APP_NA|RES_1|REC_0|VEN_NA|CL_23|NAT_NA|2019-09-18",
        "ST":"ST_1",
        "RISK":"RISK_NA",
        "MET":"MET_NA",
        "NAT":"NAT_NA"
      }
    },
    {
      "id":"ID_CEC-19-0370|ST_2|CODE_15057|SX_M|RISK_NA|AGE_27|SES_NA|SCO_NA|CD4_2|DRUG_NA|MET_NA|APP_NA|RES_1|REC_1|VEN_NA|CL_23|NAT_NA|2019-09-25",
      "cluster":10,
      "patient_attributes":{
        "ehars_uid":"ID_CEC-19-0370|ST_2|CODE_15057|SX_M|RISK_NA|AGE_27|SES_NA|SCO_NA|CD4_2|DRUG_NA|MET_NA|APP_NA|RES_1|REC_1|VEN_NA|CL_23|NAT_NA|2019-09-25",
        "ST":"ST_2",
        "RISK":"RISK_NA",
        "MET":"MET_NA",
        "NAT":"NAT_NA"
      }
    },
    {
      "id":"ID_CEC-20-2101|ST_1|CODE_09007|SX_M|RISK_3|AGE_22|SES_2|SCO_2|CD4_2|DRUG_1|MET_NA|APP_0|RES_1|REC_0|VEN_NA|CL_23|NAT_mex|2020-11-26",
      "cluster":10,
      "patient_attributes":{
        "ehars_uid":"ID_CEC-20-2101|ST_1|CODE_09007|SX_M|RISK_3|AGE_22|SES_2|SCO_2|CD4_2|DRUG_1|MET_NA|APP_0|RES_1|REC_0|VEN_NA|CL_23|NAT_mex|2020-11-26",
        "ST":"ST_1",
        "RISK":"RISK_3",
        "MET":"MET_NA",
        "NAT":"NAT_mex"
      }
    },
    {
      "id":"ID_CEC-21-2346|ST_2|CODE_15020|SX_M|RISK_3|AGE_34|SES_1|SCO_3|CD4_2|DRUG_0|MET_NA|APP_1|RES_1|REC_1|VEN_0|CL_23|NAT_mex|2021-01-12",
      "cluster":10,
      "patient_attributes":{
        "ehars_uid":"ID_CEC-21-2346|ST_2|CODE_15020|SX_M|RISK_3|AGE_34|SES_1|SCO_3|CD4_2|DRUG_0|MET_NA|APP_1|RES_1|REC_1|VEN_0|CL_23|NAT_mex|2021-01-12",
        "ST":"ST_2",
        "RISK":"RISK_3",
        "MET":"MET_NA",
        "NAT":"NAT_mex"
      }
    },
    {
      "id":"ID_CEC-21-3862|ST_2|CODE_15057|SX_M|RISK_3|AGE_37|SES_1|SCO_2|CD4_1|DRUG_1|MET_NA|APP_1|RES_1|REC_0|VEN_0|CL_NA|NAT_mex|2021-06-02",
      "cluster":11,
      "patient_attributes":{
        "ehars_uid":"ID_CEC-21-3862|ST_2|CODE_15057|SX_M|RISK_3|AGE_37|SES_1|SCO_2|CD4_1|DRUG_1|MET_NA|APP_1|RES_1|REC_0|VEN_0|CL_NA|NAT_mex|2021-06-02",
        "ST":"ST_2",
        "RISK":"RISK_3",
        "MET":"MET_NA",
        "NAT":"NAT_mex"
      }
    },
    {
      "id":"ID_CEC-21-4658|ST_1|CODE_09008|SX_M|RISK_3|AGE_22|SES_1|SCO_2|CD4_1|DRUG_0|MET_NA|APP_0|RES_1|REC_0|VEN_1|CL_204|NAT_mex|2021-08-24",
      "cluster":11,
      "patient_attributes":{
        "ehars_uid":"ID_CEC-21-4658|ST_1|CODE_09008|SX_M|RISK_3|AGE_22|SES_1|SCO_2|CD4_1|DRUG_0|MET_NA|APP_0|RES_1|REC_0|VEN_1|CL_204|NAT_mex|2021-08-24",
        "ST":"ST_1",
        "RISK":"RISK_3",
        "MET":"MET_NA",
        "NAT":"NAT_mex"
      }
    },
    {
      "id":"ID_CEC-21-4990|ST_1|CODE_09003|SX_M|RISK_3|AGE_35|SES_1|SCO_3|CD4_2|DRUG_0|MET_NA|APP_1|RES_1|REC_0|VEN_0|CL_204|NAT_mex|2021-09-27",
      "cluster":11,
      "patient_attributes":{
        "ehars_uid":"ID_CEC-21-4990|ST_1|CODE_09003|SX_M|RISK_3|AGE_35|SES_1|SCO_3|CD4_2|DRUG_0|MET_NA|APP_1|RES_1|REC_0|VEN_0|CL_204|NAT_mex|2021-09-27",
        "ST":"ST_1",
        "RISK":"RISK_3",
        "MET":"MET_NA",
        "NAT":"NAT_mex"
      }
    },
    {
      "id":"ID_CEC-21-5690|ST_1|CODE_09007|SX_M|RISK_3|AGE_22|SES_2|SCO_2|CD4_2|DRUG_0|MET_NA|APP_1|RES_1|REC_1|VEN_0|CL_204|NAT_mex|2021-11-25",
      "cluster":11,
      "patient_attributes":{
        "ehars_uid":"ID_CEC-21-5690|ST_1|CODE_09007|SX_M|RISK_3|AGE_22|SES_2|SCO_2|CD4_2|DRUG_0|MET_NA|APP_1|RES_1|REC_1|VEN_0|CL_204|NAT_mex|2021-11-25",
        "ST":"ST_1",
        "RISK":"RISK_3",
        "MET":"MET_NA",
        "NAT":"NAT_mex"
      }
    },
    {
      "id":"ID_CEC-22-8048|ST_1|CODE_09003|SX_M|RISK_3|AGE_24|SES_1|SCO_3|CD4_2|DRUG_1|MET_NA|APP_1|RES_1|REC_0|VEN_0|CL_204|NAT_mex|2022-06-23",
      "cluster":11,
      "patient_attributes":{
        "ehars_uid":"ID_CEC-22-8048|ST_1|CODE_09003|SX_M|RISK_3|AGE_24|SES_1|SCO_3|CD4_2|DRUG_1|MET_NA|APP_1|RES_1|REC_0|VEN_0|CL_204|NAT_mex|2022-06-23",
        "ST":"ST_1",
        "RISK":"RISK_3",
        "MET":"MET_NA",
        "NAT":"NAT_mex"
      }
    },
    {
      "id":"ID_CEC-22-8077|ST_1|CODE_09002|SX_M|RISK_3|AGE_24|SES_2|SCO_3|CD4_2|DRUG_1|MET_NA|APP_0|RES_1|REC_0|VEN_0|CL_204|NAT_mex|2022-06-27",
      "cluster":11,
      "patient_attributes":{
        "ehars_uid":"ID_CEC-22-8077|ST_1|CODE_09002|SX_M|RISK_3|AGE_24|SES_2|SCO_3|CD4_2|DRUG_1|MET_NA|APP_0|RES_1|REC_0|VEN_0|CL_204|NAT_mex|2022-06-27",
        "ST":"ST_1",
        "RISK":"RISK_3",
        "MET":"MET_NA",
        "NAT":"NAT_mex"
      }
    },
    {
      "id":"ID_CEC-22-9035|ST_1|CODE_09015|SX_M|RISK_3|AGE_20|SES_1|SCO_2|CD4_2|DRUG_1|MET_NA|APP_1|RES_1|REC_0|VEN_0|CL_204|NAT_mex|2022-09-21",
      "cluster":11,
      "patient_attributes":{
        "ehars_uid":"ID_CEC-22-9035|ST_1|CODE_09015|SX_M|RISK_3|AGE_20|SES_1|SCO_2|CD4_2|DRUG_1|MET_NA|APP_1|RES_1|REC_0|VEN_0|CL_204|NAT_mex|2022-09-21",
        "ST":"ST_1",
        "RISK":"RISK_3",
        "MET":"MET_NA",
        "NAT":"NAT_mex"
      }
    },
    {
      "id":"ID_CEC-22-9120|ST_1|CODE_09013|SX_M|RISK_3|AGE_26|SES_1|SCO_3|CD4_1|DRUG_1|MET_NA|APP_0|RES_1|REC_0|VEN_0|CL_204|NAT_mex|2022-09-26",
      "cluster":11,
      "patient_attributes":{
        "ehars_uid":"ID_CEC-22-9120|ST_1|CODE_09013|SX_M|RISK_3|AGE_26|SES_1|SCO_3|CD4_1|DRUG_1|MET_NA|APP_0|RES_1|REC_0|VEN_0|CL_204|NAT_mex|2022-09-26",
        "ST":"ST_1",
        "RISK":"RISK_3",
        "MET":"MET_NA",
        "NAT":"NAT_mex"
      }
    },
    {
      "id":"ID_CEC-21-2624|ST_1|CODE_09010|SX_M|RISK_3|AGE_25|SES_2|SCO_3|CD4_1|DRUG_0|MET_NA|APP_0|RES_2|REC_0|VEN_0|CL_204|NAT_mex|2021-02-10",
      "cluster":11,
      "patient_attributes":{
        "ehars_uid":"ID_CEC-21-2624|ST_1|CODE_09010|SX_M|RISK_3|AGE_25|SES_2|SCO_3|CD4_1|DRUG_0|MET_NA|APP_0|RES_2|REC_0|VEN_0|CL_204|NAT_mex|2021-02-10",
        "ST":"ST_1",
        "RISK":"RISK_3",
        "MET":"MET_NA",
        "NAT":"NAT_mex"
      }
    },
    {
      "id":"ID_CEC-21-2857|ST_1|CODE_09003|SX_M|RISK_3|AGE_24|SES_1|SCO_2|CD4_2|DRUG_1|MET_NA|APP_0|RES_1|REC_0|VEN_NA|CL_204|NAT_mex|2021-03-04",
      "cluster":11,
      "patient_attributes":{
        "ehars_uid":"ID_CEC-21-2857|ST_1|CODE_09003|SX_M|RISK_3|AGE_24|SES_1|SCO_2|CD4_2|DRUG_1|MET_NA|APP_0|RES_1|REC_0|VEN_NA|CL_204|NAT_mex|2021-03-04",
        "ST":"ST_1",
        "RISK":"RISK_3",
        "MET":"MET_NA",
        "NAT":"NAT_mex"
      }
    },
    {
      "id":"ID_CEC-21-2861|ST_1|CODE_09012|SX_M|RISK_3|AGE_21|SES_2|SCO_3|CD4_1|DRUG_1|MET_NA|APP_0|RES_1|REC_0|VEN_0|CL_204|NAT_mex|2021-03-05",
      "cluster":11,
      "patient_attributes":{
        "ehars_uid":"ID_CEC-21-2861|ST_1|CODE_09012|SX_M|RISK_3|AGE_21|SES_2|SCO_3|CD4_1|DRUG_1|MET_NA|APP_0|RES_1|REC_0|VEN_0|CL_204|NAT_mex|2021-03-05",
        "ST":"ST_1",
        "RISK":"RISK_3",
        "MET":"MET_NA",
        "NAT":"NAT_mex"
      }
    },
    {
      "id":"ID_CEC-21-2906|ST_1|CODE_09003|SX_M|RISK_3|AGE_22|SES_2|SCO_2|CD4_2|DRUG_1|MET_NA|APP_1|RES_1|REC_0|VEN_0|CL_204|NAT_mex|2021-03-09",
      "cluster":11,
      "patient_attributes":{
        "ehars_uid":"ID_CEC-21-2906|ST_1|CODE_09003|SX_M|RISK_3|AGE_22|SES_2|SCO_2|CD4_2|DRUG_1|MET_NA|APP_1|RES_1|REC_0|VEN_0|CL_204|NAT_mex|2021-03-09",
        "ST":"ST_1",
        "RISK":"RISK_3",
        "MET":"MET_NA",
        "NAT":"NAT_mex"
      }
    },
    {
      "id":"ID_CEC-22-9642|ST_1|CODE_09006|SX_M|RISK_3|AGE_22|SES_2|SCO_3|CD4_2|DRUG_1|MET_NA|APP_1|RES_1|REC_0|VEN_0|CL_204|NAT_mex|2022-11-22",
      "cluster":11,
      "patient_attributes":{
        "ehars_uid":"ID_CEC-22-9642|ST_1|CODE_09006|SX_M|RISK_3|AGE_22|SES_2|SCO_3|CD4_2|DRUG_1|MET_NA|APP_1|RES_1|REC_0|VEN_0|CL_204|NAT_mex|2022-11-22",
        "ST":"ST_1",
        "RISK":"RISK_3",
        "MET":"MET_NA",
        "NAT":"NAT_mex"
      }
    },
    {
      "id":"ID_CEC-19-0070|ST_1|CODE_09015|SX_M|RISK_NA|AGE_25|SES_NA|SCO_NA|CD4_2|DRUG_NA|MET_NA|APP_NA|RES_1|REC_0|VEN_NA|CL_204|NAT_NA|2019-07-24",
      "cluster":11,
      "patient_attributes":{
        "ehars_uid":"ID_CEC-19-0070|ST_1|CODE_09015|SX_M|RISK_NA|AGE_25|SES_NA|SCO_NA|CD4_2|DRUG_NA|MET_NA|APP_NA|RES_1|REC_0|VEN_NA|CL_204|NAT_NA|2019-07-24",
        "ST":"ST_1",
        "RISK":"RISK_NA",
        "MET":"MET_NA",
        "NAT":"NAT_NA"
      }
    },
    {
      "id":"ID_CEC-20-1457|ST_1|CODE_09012|SX_M|RISK_3|AGE_28|SES_2|SCO_2|CD4_2|DRUG_1|MET_NA|APP_0|RES_1|REC_0|VEN_0|CL_204|NAT_mex|2020-09-17",
      "cluster":11,
      "patient_attributes":{
        "ehars_uid":"ID_CEC-20-1457|ST_1|CODE_09012|SX_M|RISK_3|AGE_28|SES_2|SCO_2|CD4_2|DRUG_1|MET_NA|APP_0|RES_1|REC_0|VEN_0|CL_204|NAT_mex|2020-09-17",
        "ST":"ST_1",
        "RISK":"RISK_3",
        "MET":"MET_NA",
        "NAT":"NAT_mex"
      }
    },
    {
      "id":"ID_CEC-21-2547|ST_1|CODE_09007|SX_M|RISK_2|AGE_20|SES_1|SCO_2|CD4_2|DRUG_NA|MET_NA|APP_NA|RES_1|REC_0|VEN_NA|CL_204|NAT_mex|2021-02-03",
      "cluster":11,
      "patient_attributes":{
        "ehars_uid":"ID_CEC-21-2547|ST_1|CODE_09007|SX_M|RISK_2|AGE_20|SES_1|SCO_2|CD4_2|DRUG_NA|MET_NA|APP_NA|RES_1|REC_0|VEN_NA|CL_204|NAT_mex|2021-02-03",
        "ST":"ST_1",
        "RISK":"RISK_2",
        "MET":"MET_NA",
        "NAT":"NAT_mex"
      }
    },
    {
      "id":"ID_CEC-21-2321|ST_1|CODE_09010|SX_M|RISK_3|AGE_45|SES_2|SCO_3|CD4_1|DRUG_0|MET_NA|APP_0|RES_1|REC_0|VEN_0|CL_63|NAT_mex|2021-01-08",
      "cluster":12,
      "patient_attributes":{
        "ehars_uid":"ID_CEC-21-2321|ST_1|CODE_09010|SX_M|RISK_3|AGE_45|SES_2|SCO_3|CD4_1|DRUG_0|MET_NA|APP_0|RES_1|REC_0|VEN_0|CL_63|NAT_mex|2021-01-08",
        "ST":"ST_1",
        "RISK":"RISK_3",
        "MET":"MET_NA",
        "NAT":"NAT_mex"
      }
    },
    {
      "id":"ID_CEC-21-2387|ST_2|CODE_15060|SX_M|RISK_3|AGE_31|SES_1|SCO_3|CD4_1|DRUG_0|MET_NA|APP_1|RES_1|REC_0|VEN_0|CL_63|NAT_mex|2021-01-15",
      "cluster":12,
      "patient_attributes":{
        "ehars_uid":"ID_CEC-21-2387|ST_2|CODE_15060|SX_M|RISK_3|AGE_31|SES_1|SCO_3|CD4_1|DRUG_0|MET_NA|APP_1|RES_1|REC_0|VEN_0|CL_63|NAT_mex|2021-01-15",
        "ST":"ST_2",
        "RISK":"RISK_3",
        "MET":"MET_NA",
        "NAT":"NAT_mex"
      }
    },
    {
      "id":"ID_CEC-21-3597|ST_1|CODE_09010|SX_M|RISK_3|AGE_27|SES_2|SCO_3|CD4_2|DRUG_0|MET_NA|APP_1|RES_1|REC_0|VEN_0|CL_63|NAT_mex|2021-05-10",
      "cluster":12,
      "patient_attributes":{
        "ehars_uid":"ID_CEC-21-3597|ST_1|CODE_09010|SX_M|RISK_3|AGE_27|SES_2|SCO_3|CD4_2|DRUG_0|MET_NA|APP_1|RES_1|REC_0|VEN_0|CL_63|NAT_mex|2021-05-10",
        "ST":"ST_1",
        "RISK":"RISK_3",
        "MET":"MET_NA",
        "NAT":"NAT_mex"
      }
    },
    {
      "id":"ID_CEC-21-3938|ST_2|CODE_15033|SX_M|RISK_3|AGE_29|SES_2|SCO_2|CD4_1|DRUG_0|MET_NA|APP_0|RES_1|REC_0|VEN_0|CL_63|NAT_mex|2021-06-10",
      "cluster":12,
      "patient_attributes":{
        "ehars_uid":"ID_CEC-21-3938|ST_2|CODE_15033|SX_M|RISK_3|AGE_29|SES_2|SCO_2|CD4_1|DRUG_0|MET_NA|APP_0|RES_1|REC_0|VEN_0|CL_63|NAT_mex|2021-06-10",
        "ST":"ST_2",
        "RISK":"RISK_3",
        "MET":"MET_NA",
        "NAT":"NAT_mex"
      }
    },
    {
      "id":"ID_CEC-21-4206|ST_2|CODE_15104|SX_M|RISK_3|AGE_37|SES_2|SCO_3|CD4_1|DRUG_0|MET_NA|APP_0|RES_1|REC_0|VEN_0|CL_63|NAT_mex|2021-07-05",
      "cluster":12,
      "patient_attributes":{
        "ehars_uid":"ID_CEC-21-4206|ST_2|CODE_15104|SX_M|RISK_3|AGE_37|SES_2|SCO_3|CD4_1|DRUG_0|MET_NA|APP_0|RES_1|REC_0|VEN_0|CL_63|NAT_mex|2021-07-05",
        "ST":"ST_2",
        "RISK":"RISK_3",
        "MET":"MET_NA",
        "NAT":"NAT_mex"
      }
    },
    {
      "id":"ID_CEC-22-6548|ST_1|CODE_09015|SX_M|RISK_3|AGE_45|SES_2|SCO_3|CD4_2|DRUG_1|MET_NA|APP_1|RES_1|REC_0|VEN_1|CL_NA|NAT_mex|2022-02-21",
      "cluster":12,
      "patient_attributes":{
        "ehars_uid":"ID_CEC-22-6548|ST_1|CODE_09015|SX_M|RISK_3|AGE_45|SES_2|SCO_3|CD4_2|DRUG_1|MET_NA|APP_1|RES_1|REC_0|VEN_1|CL_NA|NAT_mex|2022-02-21",
        "ST":"ST_1",
        "RISK":"RISK_3",
        "MET":"MET_NA",
        "NAT":"NAT_mex"
      }
    },
    {
      "id":"ID_CEC-20-1114|ST_1|CODE_09014|SX_M|RISK_3|AGE_30|SES_2|SCO_2|CD4_2|DRUG_0|MET_NA|APP_1|RES_1|REC_0|VEN_0|CL_63|NAT_mex|2020-08-11",
      "cluster":12,
      "patient_attributes":{
        "ehars_uid":"ID_CEC-20-1114|ST_1|CODE_09014|SX_M|RISK_3|AGE_30|SES_2|SCO_2|CD4_2|DRUG_0|MET_NA|APP_1|RES_1|REC_0|VEN_0|CL_63|NAT_mex|2020-08-11",
        "ST":"ST_1",
        "RISK":"RISK_3",
        "MET":"MET_NA",
        "NAT":"NAT_mex"
      }
    },
    {
      "id":"ID_CEC-21-2690|ST_1|CODE_09004|SX_M|RISK_3|AGE_54|SES_2|SCO_3|CD4_2|DRUG_1|MET_NA|APP_0|RES_1|REC_1|VEN_0|CL_63|NAT_mex|2021-02-18",
      "cluster":12,
      "patient_attributes":{
        "ehars_uid":"ID_CEC-21-2690|ST_1|CODE_09004|SX_M|RISK_3|AGE_54|SES_2|SCO_3|CD4_2|DRUG_1|MET_NA|APP_0|RES_1|REC_1|VEN_0|CL_63|NAT_mex|2021-02-18",
        "ST":"ST_1",
        "RISK":"RISK_3",
        "MET":"MET_NA",
        "NAT":"NAT_mex"
      }
    },
    {
      "id":"ID_CEC-21-5146|ST_1|CODE_07106|SX_M|RISK_3|AGE_29|SES_2|SCO_2|CD4_2|DRUG_1|MET_NA|APP_1|RES_1|REC_1|VEN_0|CL_63|NAT_mex|2021-10-08",
      "cluster":12,
      "patient_attributes":{
        "ehars_uid":"ID_CEC-21-5146|ST_1|CODE_07106|SX_M|RISK_3|AGE_29|SES_2|SCO_2|CD4_2|DRUG_1|MET_NA|APP_1|RES_1|REC_1|VEN_0|CL_63|NAT_mex|2021-10-08",
        "ST":"ST_1",
        "RISK":"RISK_3",
        "MET":"MET_NA",
        "NAT":"NAT_mex"
      }
    },
    {
      "id":"ID_CEC-22-9841|ST_2|CODE_15011|SX_M|RISK_3|AGE_40|SES_2|SCO_2|CD4_1|DRUG_1|MET_NA|APP_0|RES_1|REC_0|VEN_1|CL_63|NAT_mex|2022-12-12",
      "cluster":12,
      "patient_attributes":{
        "ehars_uid":"ID_CEC-22-9841|ST_2|CODE_15011|SX_M|RISK_3|AGE_40|SES_2|SCO_2|CD4_1|DRUG_1|MET_NA|APP_0|RES_1|REC_0|VEN_1|CL_63|NAT_mex|2022-12-12",
        "ST":"ST_2",
        "RISK":"RISK_3",
        "MET":"MET_NA",
        "NAT":"NAT_mex"
      }
    },
    {
      "id":"ID_CEC-19-0169|ST_1|CODE_09002|SX_M|RISK_NA|AGE_43|SES_NA|SCO_NA|CD4_2|DRUG_NA|MET_NA|APP_NA|RES_1|REC_1|VEN_NA|CL_63|NAT_NA|2019-09-03",
      "cluster":12,
      "patient_attributes":{
        "ehars_uid":"ID_CEC-19-0169|ST_1|CODE_09002|SX_M|RISK_NA|AGE_43|SES_NA|SCO_NA|CD4_2|DRUG_NA|MET_NA|APP_NA|RES_1|REC_1|VEN_NA|CL_63|NAT_NA|2019-09-03",
        "ST":"ST_1",
        "RISK":"RISK_NA",
        "MET":"MET_NA",
        "NAT":"NAT_NA"
      }
    },
    {
      "id":"ID_CEC-19-0358|ST_1|CODE_09014|SX_M|RISK_NA|AGE_36|SES_NA|SCO_NA|CD4_2|DRUG_NA|MET_NA|APP_NA|RES_1|REC_1|VEN_NA|CL_63|NAT_NA|2019-09-23",
      "cluster":12,
      "patient_attributes":{
        "ehars_uid":"ID_CEC-19-0358|ST_1|CODE_09014|SX_M|RISK_NA|AGE_36|SES_NA|SCO_NA|CD4_2|DRUG_NA|MET_NA|APP_NA|RES_1|REC_1|VEN_NA|CL_63|NAT_NA|2019-09-23",
        "ST":"ST_1",
        "RISK":"RISK_NA",
        "MET":"MET_NA",
        "NAT":"NAT_NA"
      }
    },
    {
      "id":"ID_CEC-19-0471|ST_1|CODE_09014|SX_M|RISK_NA|AGE_24|SES_NA|SCO_NA|CD4_1|DRUG_NA|MET_NA|APP_NA|RES_1|REC_0|VEN_NA|CL_63|NAT_NA|2019-10-07",
      "cluster":12,
      "patient_attributes":{
        "ehars_uid":"ID_CEC-19-0471|ST_1|CODE_09014|SX_M|RISK_NA|AGE_24|SES_NA|SCO_NA|CD4_1|DRUG_NA|MET_NA|APP_NA|RES_1|REC_0|VEN_NA|CL_63|NAT_NA|2019-10-07",
        "ST":"ST_1",
        "RISK":"RISK_NA",
        "MET":"MET_NA",
        "NAT":"NAT_NA"
      }
    },
    {
      "id":"ID_CEC-19-0933|ST_1|CODE_09005|SX_M|RISK_NA|AGE_20|SES_NA|SCO_NA|CD4_2|DRUG_NA|MET_NA|APP_NA|RES_1|REC_0|VEN_NA|CL_63|NAT_NA|2019-11-27",
      "cluster":12,
      "patient_attributes":{
        "ehars_uid":"ID_CEC-19-0933|ST_1|CODE_09005|SX_M|RISK_NA|AGE_20|SES_NA|SCO_NA|CD4_2|DRUG_NA|MET_NA|APP_NA|RES_1|REC_0|VEN_NA|CL_63|NAT_NA|2019-11-27",
        "ST":"ST_1",
        "RISK":"RISK_NA",
        "MET":"MET_NA",
        "NAT":"NAT_NA"
      }
    },
    {
      "id":"ID_CEC-19-0941|ST_1|CODE_09002|SX_M|RISK_NA|AGE_40|SES_NA|SCO_NA|CD4_2|DRUG_NA|MET_NA|APP_NA|RES_1|REC_0|VEN_NA|CL_63|NAT_NA|2019-11-29",
      "cluster":12,
      "patient_attributes":{
        "ehars_uid":"ID_CEC-19-0941|ST_1|CODE_09002|SX_M|RISK_NA|AGE_40|SES_NA|SCO_NA|CD4_2|DRUG_NA|MET_NA|APP_NA|RES_1|REC_0|VEN_NA|CL_63|NAT_NA|2019-11-29",
        "ST":"ST_1",
        "RISK":"RISK_NA",
        "MET":"MET_NA",
        "NAT":"NAT_NA"
      }
    },
    {
      "id":"ID_CEC-20-0006|ST_1|CODE_09014|SX_M|RISK_NA|AGE_35|SES_NA|SCO_NA|CD4_1|DRUG_NA|MET_NA|APP_NA|RES_1|REC_0|VEN_NA|CL_63|NAT_NA|2020-01-06",
      "cluster":12,
      "patient_attributes":{
        "ehars_uid":"ID_CEC-20-0006|ST_1|CODE_09014|SX_M|RISK_NA|AGE_35|SES_NA|SCO_NA|CD4_1|DRUG_NA|MET_NA|APP_NA|RES_1|REC_0|VEN_NA|CL_63|NAT_NA|2020-01-06",
        "ST":"ST_1",
        "RISK":"RISK_NA",
        "MET":"MET_NA",
        "NAT":"NAT_NA"
      }
    },
    {
      "id":"ID_CEC-20-2241|ST_2|CODE_15031|SX_M|RISK_3|AGE_25|SES_1|SCO_3|CD4_2|DRUG_NA|MET_NA|APP_1|RES_1|REC_0|VEN_1|CL_NA|NAT_mex|2020-12-07",
      "cluster":13,
      "patient_attributes":{
        "ehars_uid":"ID_CEC-20-2241|ST_2|CODE_15031|SX_M|RISK_3|AGE_25|SES_1|SCO_3|CD4_2|DRUG_NA|MET_NA|APP_1|RES_1|REC_0|VEN_1|CL_NA|NAT_mex|2020-12-07",
        "ST":"ST_2",
        "RISK":"RISK_3",
        "MET":"MET_NA",
        "NAT":"NAT_mex"
      }
    },
    {
      "id":"ID_CEC-21-3178|ST_1|CODE_07106|SX_M|RISK_3|AGE_19|SES_1|SCO_2|CD4_1|DRUG_NA|MET_NA|APP_NA|RES_1|REC_0|VEN_NA|CL_172|NAT_mex|2021-04-06",
      "cluster":13,
      "patient_attributes":{
        "ehars_uid":"ID_CEC-21-3178|ST_1|CODE_07106|SX_M|RISK_3|AGE_19|SES_1|SCO_2|CD4_1|DRUG_NA|MET_NA|APP_NA|RES_1|REC_0|VEN_NA|CL_172|NAT_mex|2021-04-06",
        "ST":"ST_1",
        "RISK":"RISK_3",
        "MET":"MET_NA",
        "NAT":"NAT_mex"
      }
    },
    {
      "id":"ID_CEC-21-4073|ST_1|CODE_09002|SX_M|RISK_3|AGE_23|SES_2|SCO_2|CD4_1|DRUG_0|MET_NA|APP_1|RES_1|REC_0|VEN_0|CL_172|NAT_mex|2021-06-22",
      "cluster":13,
      "patient_attributes":{
        "ehars_uid":"ID_CEC-21-4073|ST_1|CODE_09002|SX_M|RISK_3|AGE_23|SES_2|SCO_2|CD4_1|DRUG_0|MET_NA|APP_1|RES_1|REC_0|VEN_0|CL_172|NAT_mex|2021-06-22",
        "ST":"ST_1",
        "RISK":"RISK_3",
        "MET":"MET_NA",
        "NAT":"NAT_mex"
      }
    },
    {
      "id":"ID_CEC-21-4420|ST_1|CODE_09007|SX_M|RISK_3|AGE_26|SES_2|SCO_2|CD4_1|DRUG_0|MET_NA|APP_0|RES_1|REC_0|VEN_0|CL_172|NAT_mex|2021-07-23",
      "cluster":13,
      "patient_attributes":{
        "ehars_uid":"ID_CEC-21-4420|ST_1|CODE_09007|SX_M|RISK_3|AGE_26|SES_2|SCO_2|CD4_1|DRUG_0|MET_NA|APP_0|RES_1|REC_0|VEN_0|CL_172|NAT_mex|2021-07-23",
        "ST":"ST_1",
        "RISK":"RISK_3",
        "MET":"MET_NA",
        "NAT":"NAT_mex"
      }
    },
    {
      "id":"ID_CEC-22-6712|ST_1|CODE_09015|SX_M|RISK_3|AGE_26|SES_2|SCO_3|CD4_1|DRUG_1|MET_NA|APP_1|RES_3|REC_0|VEN_0|CL_172|NAT_NA|2022-03-07",
      "cluster":13,
      "patient_attributes":{
        "ehars_uid":"ID_CEC-22-6712|ST_1|CODE_09015|SX_M|RISK_3|AGE_26|SES_2|SCO_3|CD4_1|DRUG_1|MET_NA|APP_1|RES_3|REC_0|VEN_0|CL_172|NAT_NA|2022-03-07",
        "ST":"ST_1",
        "RISK":"RISK_3",
        "MET":"MET_NA",
        "NAT":"NAT_NA"
      }
    },
    {
      "id":"ID_CEC-22-7074|ST_1|CODE_09014|SX_M|RISK_3|AGE_34|SES_2|SCO_3|CD4_2|DRUG_1|MET_NA|APP_1|RES_1|REC_0|VEN_0|CL_172|NAT_mex|2022-04-05",
      "cluster":13,
      "patient_attributes":{
        "ehars_uid":"ID_CEC-22-7074|ST_1|CODE_09014|SX_M|RISK_3|AGE_34|SES_2|SCO_3|CD4_2|DRUG_1|MET_NA|APP_1|RES_1|REC_0|VEN_0|CL_172|NAT_mex|2022-04-05",
        "ST":"ST_1",
        "RISK":"RISK_3",
        "MET":"MET_NA",
        "NAT":"NAT_mex"
      }
    },
    {
      "id":"ID_CEC-22-7357|ST_2|CODE_15058|SX_M|RISK_3|AGE_21|SES_2|SCO_2|CD4_3|DRUG_1|MET_NA|APP_0|RES_1|REC_0|VEN_0|CL_172|NAT_mex|2022-05-02",
      "cluster":13,
      "patient_attributes":{
        "ehars_uid":"ID_CEC-22-7357|ST_2|CODE_15058|SX_M|RISK_3|AGE_21|SES_2|SCO_2|CD4_3|DRUG_1|MET_NA|APP_0|RES_1|REC_0|VEN_0|CL_172|NAT_mex|2022-05-02",
        "ST":"ST_2",
        "RISK":"RISK_3",
        "MET":"MET_NA",
        "NAT":"NAT_mex"
      }
    },
    {
      "id":"ID_CEC-22-8167|ST_1|CODE_09011|SX_M|RISK_3|AGE_18|SES_2|SCO_2|CD4_2|DRUG_1|MET_NA|APP_0|RES_1|REC_0|VEN_0|CL_172|NAT_mex|2022-07-04",
      "cluster":13,
      "patient_attributes":{
        "ehars_uid":"ID_CEC-22-8167|ST_1|CODE_09011|SX_M|RISK_3|AGE_18|SES_2|SCO_2|CD4_2|DRUG_1|MET_NA|APP_0|RES_1|REC_0|VEN_0|CL_172|NAT_mex|2022-07-04",
        "ST":"ST_1",
        "RISK":"RISK_3",
        "MET":"MET_NA",
        "NAT":"NAT_mex"
      }
    },
    {
      "id":"ID_CEC-22-8248|ST_1|CODE_07106|SX_M|RISK_3|AGE_23|SES_2|SCO_2|CD4_2|DRUG_1|MET_NA|APP_1|RES_2|REC_0|VEN_0|CL_172|NAT_mex|2022-07-08",
      "cluster":13,
      "patient_attributes":{
        "ehars_uid":"ID_CEC-22-8248|ST_1|CODE_07106|SX_M|RISK_3|AGE_23|SES_2|SCO_2|CD4_2|DRUG_1|MET_NA|APP_1|RES_2|REC_0|VEN_0|CL_172|NAT_mex|2022-07-08",
        "ST":"ST_1",
        "RISK":"RISK_3",
        "MET":"MET_NA",
        "NAT":"NAT_mex"
      }
    },
    {
      "id":"ID_CEC-22-8287|ST_1|CODE_09011|SX_M|RISK_3|AGE_24|SES_2|SCO_2|CD4_2|DRUG_1|MET_NA|APP_0|RES_1|REC_0|VEN_0|CL_172|NAT_mex|2022-07-12",
      "cluster":13,
      "patient_attributes":{
        "ehars_uid":"ID_CEC-22-8287|ST_1|CODE_09011|SX_M|RISK_3|AGE_24|SES_2|SCO_2|CD4_2|DRUG_1|MET_NA|APP_0|RES_1|REC_0|VEN_0|CL_172|NAT_mex|2022-07-12",
        "ST":"ST_1",
        "RISK":"RISK_3",
        "MET":"MET_NA",
        "NAT":"NAT_mex"
      }
    },
    {
      "id":"ID_CEC-22-8932|ST_1|CODE_09007|SX_M|RISK_3|AGE_21|SES_2|SCO_2|CD4_2|DRUG_1|MET_NA|APP_1|RES_1|REC_0|VEN_1|CL_172|NAT_mex|2022-09-08",
      "cluster":13,
      "patient_attributes":{
        "ehars_uid":"ID_CEC-22-8932|ST_1|CODE_09007|SX_M|RISK_3|AGE_21|SES_2|SCO_2|CD4_2|DRUG_1|MET_NA|APP_1|RES_1|REC_0|VEN_1|CL_172|NAT_mex|2022-09-08",
        "ST":"ST_1",
        "RISK":"RISK_3",
        "MET":"MET_NA",
        "NAT":"NAT_mex"
      }
    },
    {
      "id":"ID_CEC-19-0718|ST_2|CODE_15058|SX_M|RISK_NA|AGE_23|SES_NA|SCO_NA|CD4_2|DRUG_NA|MET_NA|APP_NA|RES_1|REC_0|VEN_NA|CL_172|NAT_NA|2019-11-04",
      "cluster":13,
      "patient_attributes":{
        "ehars_uid":"ID_CEC-19-0718|ST_2|CODE_15058|SX_M|RISK_NA|AGE_23|SES_NA|SCO_NA|CD4_2|DRUG_NA|MET_NA|APP_NA|RES_1|REC_0|VEN_NA|CL_172|NAT_NA|2019-11-04",
        "ST":"ST_2",
        "RISK":"RISK_NA",
        "MET":"MET_NA",
        "NAT":"NAT_NA"
      }
    },
    {
      "id":"ID_CEC-19-0760|ST_1|CODE_09011|SX_M|RISK_NA|AGE_35|SES_NA|SCO_NA|CD4_2|DRUG_NA|MET_NA|APP_NA|RES_1|REC_0|VEN_NA|CL_172|NAT_NA|2019-11-08",
      "cluster":13,
      "patient_attributes":{
        "ehars_uid":"ID_CEC-19-0760|ST_1|CODE_09011|SX_M|RISK_NA|AGE_35|SES_NA|SCO_NA|CD4_2|DRUG_NA|MET_NA|APP_NA|RES_1|REC_0|VEN_NA|CL_172|NAT_NA|2019-11-08",
        "ST":"ST_1",
        "RISK":"RISK_NA",
        "MET":"MET_NA",
        "NAT":"NAT_NA"
      }
    },
    {
      "id":"ID_CEC-19-0832|ST_1|CODE_09010|SX_M|RISK_NA|AGE_54|SES_NA|SCO_NA|CD4_2|DRUG_NA|MET_NA|APP_NA|RES_1|REC_0|VEN_NA|CL_172|NAT_NA|2019-11-15",
      "cluster":13,
      "patient_attributes":{
        "ehars_uid":"ID_CEC-19-0832|ST_1|CODE_09010|SX_M|RISK_NA|AGE_54|SES_NA|SCO_NA|CD4_2|DRUG_NA|MET_NA|APP_NA|RES_1|REC_0|VEN_NA|CL_172|NAT_NA|2019-11-15",
        "ST":"ST_1",
        "RISK":"RISK_NA",
        "MET":"MET_NA",
        "NAT":"NAT_NA"
      }
    },
    {
      "id":"ID_CEC-20-1236|ST_1|CODE_09007|SX_M|RISK_3|AGE_22|SES_2|SCO_2|CD4_1|DRUG_1|MET_NA|APP_NA|RES_3|REC_0|VEN_0|CL_172|NAT_mex|2020-08-21",
      "cluster":13,
      "patient_attributes":{
        "ehars_uid":"ID_CEC-20-1236|ST_1|CODE_09007|SX_M|RISK_3|AGE_22|SES_2|SCO_2|CD4_1|DRUG_1|MET_NA|APP_NA|RES_3|REC_0|VEN_0|CL_172|NAT_mex|2020-08-21",
        "ST":"ST_1",
        "RISK":"RISK_3",
        "MET":"MET_NA",
        "NAT":"NAT_mex"
      }
    },
    {
      "id":"ID_CEC-19-0390|ST_1|CODE_09011|SX_M|RISK_3|AGE_24|SES_1|SCO_1|CD4_2|DRUG_1|MET_NA|APP_1|RES_1|REC_1|VEN_0|CL_172|NAT_mex|2019-09-25",
      "cluster":13,
      "patient_attributes":{
        "ehars_uid":"ID_CEC-19-0390|ST_1|CODE_09011|SX_M|RISK_3|AGE_24|SES_1|SCO_1|CD4_2|DRUG_1|MET_NA|APP_1|RES_1|REC_1|VEN_0|CL_172|NAT_mex|2019-09-25",
        "ST":"ST_1",
        "RISK":"RISK_3",
        "MET":"MET_NA",
        "NAT":"NAT_mex"
      }
    },
    {
      "id":"ID_CEC-21-3393|ST_1|CODE_09006|SX_M|RISK_3|AGE_28|SES_2|SCO_3|CD4_2|DRUG_1|MET_1|APP_1|RES_2|REC_0|VEN_1|CL_214|NAT_mex|2021-04-22",
      "cluster":14,
      "patient_attributes":{
        "ehars_uid":"ID_CEC-21-3393|ST_1|CODE_09006|SX_M|RISK_3|AGE_28|SES_2|SCO_3|CD4_2|DRUG_1|MET_1|APP_1|RES_2|REC_0|VEN_1|CL_214|NAT_mex|2021-04-22",
        "ST":"ST_1",
        "RISK":"RISK_3",
        "MET":"MET_1",
        "NAT":"NAT_mex"
      }
    },
    {
      "id":"ID_CEC-21-3407|ST_2|CODE_15109|SX_M|RISK_3|AGE_26|SES_1|SCO_NA|CD4_1|DRUG_0|MET_NA|APP_1|RES_1|REC_0|VEN_0|CL_214|NAT_mex|2021-04-22",
      "cluster":14,
      "patient_attributes":{
        "ehars_uid":"ID_CEC-21-3407|ST_2|CODE_15109|SX_M|RISK_3|AGE_26|SES_1|SCO_NA|CD4_1|DRUG_0|MET_NA|APP_1|RES_1|REC_0|VEN_0|CL_214|NAT_mex|2021-04-22",
        "ST":"ST_2",
        "RISK":"RISK_3",
        "MET":"MET_NA",
        "NAT":"NAT_mex"
      }
    },
    {
      "id":"ID_CEC-21-3712|ST_1|CODE_07106|SX_M|RISK_3|AGE_30|SES_1|SCO_3|CD4_2|DRUG_0|MET_NA|APP_0|RES_1|REC_1|VEN_0|CL_214|NAT_mex|2021-05-20",
      "cluster":14,
      "patient_attributes":{
        "ehars_uid":"ID_CEC-21-3712|ST_1|CODE_07106|SX_M|RISK_3|AGE_30|SES_1|SCO_3|CD4_2|DRUG_0|MET_NA|APP_0|RES_1|REC_1|VEN_0|CL_214|NAT_mex|2021-05-20",
        "ST":"ST_1",
        "RISK":"RISK_3",
        "MET":"MET_NA",
        "NAT":"NAT_mex"
      }
    },
    {
      "id":"ID_CEC-21-3792|ST_2|CODE_15109|SX_M|RISK_3|AGE_25|SES_1|SCO_3|CD4_1|DRUG_0|MET_NA|APP_1|RES_1|REC_0|VEN_1|CL_214|NAT_mex|2021-05-26",
      "cluster":14,
      "patient_attributes":{
        "ehars_uid":"ID_CEC-21-3792|ST_2|CODE_15109|SX_M|RISK_3|AGE_25|SES_1|SCO_3|CD4_1|DRUG_0|MET_NA|APP_1|RES_1|REC_0|VEN_1|CL_214|NAT_mex|2021-05-26",
        "ST":"ST_2",
        "RISK":"RISK_3",
        "MET":"MET_NA",
        "NAT":"NAT_mex"
      }
    },
    {
      "id":"ID_CEC-21-5626|ST_2|CODE_15104|SX_M|RISK_3|AGE_40|SES_1|SCO_3|CD4_2|DRUG_0|MET_NA|APP_0|RES_1|REC_0|VEN_0|CL_214|NAT_mex|2021-11-22",
      "cluster":14,
      "patient_attributes":{
        "ehars_uid":"ID_CEC-21-5626|ST_2|CODE_15104|SX_M|RISK_3|AGE_40|SES_1|SCO_3|CD4_2|DRUG_0|MET_NA|APP_0|RES_1|REC_0|VEN_0|CL_214|NAT_mex|2021-11-22",
        "ST":"ST_2",
        "RISK":"RISK_3",
        "MET":"MET_NA",
        "NAT":"NAT_mex"
      }
    },
    {
      "id":"ID_CEC-22-6146|ST_2|CODE_15059|SX_M|RISK_NA|AGE_27|SES_NA|SCO_NA|CD4_1|DRUG_NA|MET_NA|APP_NA|RES_1|REC_0|VEN_NA|CL_NA|NAT_NA|2022-01-17",
      "cluster":14,
      "patient_attributes":{
        "ehars_uid":"ID_CEC-22-6146|ST_2|CODE_15059|SX_M|RISK_NA|AGE_27|SES_NA|SCO_NA|CD4_1|DRUG_NA|MET_NA|APP_NA|RES_1|REC_0|VEN_NA|CL_NA|NAT_NA|2022-01-17",
        "ST":"ST_2",
        "RISK":"RISK_NA",
        "MET":"MET_NA",
        "NAT":"NAT_NA"
      }
    },
    {
      "id":"ID_CEC-22-7752|ST_2|CODE_15109|SX_M|RISK_3|AGE_25|SES_1|SCO_2|CD4_2|DRUG_1|MET_NA|APP_1|RES_1|REC_0|VEN_0|CL_214|NAT_mex|2022-05-31",
      "cluster":14,
      "patient_attributes":{
        "ehars_uid":"ID_CEC-22-7752|ST_2|CODE_15109|SX_M|RISK_3|AGE_25|SES_1|SCO_2|CD4_2|DRUG_1|MET_NA|APP_1|RES_1|REC_0|VEN_0|CL_214|NAT_mex|2022-05-31",
        "ST":"ST_2",
        "RISK":"RISK_3",
        "MET":"MET_NA",
        "NAT":"NAT_mex"
      }
    },
    {
      "id":"ID_CEC-22-7753|ST_2|CODE_15109|SX_M|RISK_3|AGE_23|SES_1|SCO_2|CD4_1|DRUG_1|MET_NA|APP_1|RES_1|REC_0|VEN_NA|CL_214|NAT_mex|2022-05-31",
      "cluster":14,
      "patient_attributes":{
        "ehars_uid":"ID_CEC-22-7753|ST_2|CODE_15109|SX_M|RISK_3|AGE_23|SES_1|SCO_2|CD4_1|DRUG_1|MET_NA|APP_1|RES_1|REC_0|VEN_NA|CL_214|NAT_mex|2022-05-31",
        "ST":"ST_2",
        "RISK":"RISK_3",
        "MET":"MET_NA",
        "NAT":"NAT_mex"
      }
    },
    {
      "id":"ID_CEC-22-8491|ST_2|CODE_15109|SX_M|RISK_3|AGE_26|SES_2|SCO_3|CD4_1|DRUG_1|MET_NA|APP_0|RES_1|REC_0|VEN_0|CL_214|NAT_mex|2022-08-04",
      "cluster":14,
      "patient_attributes":{
        "ehars_uid":"ID_CEC-22-8491|ST_2|CODE_15109|SX_M|RISK_3|AGE_26|SES_2|SCO_3|CD4_1|DRUG_1|MET_NA|APP_0|RES_1|REC_0|VEN_0|CL_214|NAT_mex|2022-08-04",
        "ST":"ST_2",
        "RISK":"RISK_3",
        "MET":"MET_NA",
        "NAT":"NAT_mex"
      }
    },
    {
      "id":"ID_CEC-22-9799|ST_2|CODE_15091|SX_M|RISK_3|AGE_22|SES_2|SCO_2|CD4_2|DRUG_1|MET_NA|APP_1|RES_1|REC_0|VEN_1|CL_214|NAT_mex|2022-12-07",
      "cluster":14,
      "patient_attributes":{
        "ehars_uid":"ID_CEC-22-9799|ST_2|CODE_15091|SX_M|RISK_3|AGE_22|SES_2|SCO_2|CD4_2|DRUG_1|MET_NA|APP_1|RES_1|REC_0|VEN_1|CL_214|NAT_mex|2022-12-07",
        "ST":"ST_2",
        "RISK":"RISK_3",
        "MET":"MET_NA",
        "NAT":"NAT_mex"
      }
    },
    {
      "id":"ID_CEC-19-0600|ST_2|CODE_15109|SX_M|RISK_NA|AGE_23|SES_NA|SCO_NA|CD4_2|DRUG_NA|MET_NA|APP_NA|RES_1|REC_0|VEN_NA|CL_214|NAT_NA|2019-10-18",
      "cluster":14,
      "patient_attributes":{
        "ehars_uid":"ID_CEC-19-0600|ST_2|CODE_15109|SX_M|RISK_NA|AGE_23|SES_NA|SCO_NA|CD4_2|DRUG_NA|MET_NA|APP_NA|RES_1|REC_0|VEN_NA|CL_214|NAT_NA|2019-10-18",
        "ST":"ST_2",
        "RISK":"RISK_NA",
        "MET":"MET_NA",
        "NAT":"NAT_NA"
      }
    },
    {
      "id":"ID_CEC-19-0738|ST_2|CODE_15104|SX_M|RISK_NA|AGE_20|SES_NA|SCO_NA|CD4_3|DRUG_NA|MET_NA|APP_NA|RES_1|REC_0|VEN_NA|CL_214|NAT_NA|2019-11-06",
      "cluster":14,
      "patient_attributes":{
        "ehars_uid":"ID_CEC-19-0738|ST_2|CODE_15104|SX_M|RISK_NA|AGE_20|SES_NA|SCO_NA|CD4_3|DRUG_NA|MET_NA|APP_NA|RES_1|REC_0|VEN_NA|CL_214|NAT_NA|2019-11-06",
        "ST":"ST_2",
        "RISK":"RISK_NA",
        "MET":"MET_NA",
        "NAT":"NAT_NA"
      }
    },
    {
      "id":"ID_CEC-19-0996|ST_2|CODE_15121|SX_M|RISK_NA|AGE_36|SES_NA|SCO_NA|CD4_1|DRUG_NA|MET_NA|APP_NA|RES_1|REC_0|VEN_NA|CL_214|NAT_NA|2019-12-09",
      "cluster":14,
      "patient_attributes":{
        "ehars_uid":"ID_CEC-19-0996|ST_2|CODE_15121|SX_M|RISK_NA|AGE_36|SES_NA|SCO_NA|CD4_1|DRUG_NA|MET_NA|APP_NA|RES_1|REC_0|VEN_NA|CL_214|NAT_NA|2019-12-09",
        "ST":"ST_2",
        "RISK":"RISK_NA",
        "MET":"MET_NA",
        "NAT":"NAT_NA"
      }
    },
    {
      "id":"ID_CEC-20-0940|ST_2|CODE_15013|SX_M|RISK_3|AGE_28|SES_2|SCO_2|CD4_1|DRUG_1|MET_NA|APP_0|RES_1|REC_0|VEN_0|CL_214|NAT_mex|2020-07-16",
      "cluster":14,
      "patient_attributes":{
        "ehars_uid":"ID_CEC-20-0940|ST_2|CODE_15013|SX_M|RISK_3|AGE_28|SES_2|SCO_2|CD4_1|DRUG_1|MET_NA|APP_0|RES_1|REC_0|VEN_0|CL_214|NAT_mex|2020-07-16",
        "ST":"ST_2",
        "RISK":"RISK_3",
        "MET":"MET_NA",
        "NAT":"NAT_mex"
      }
    },
    {
      "id":"ID_CEC-20-1699|ST_1|CODE_09002|SX_M|RISK_3|AGE_19|SES_2|SCO_2|CD4_2|DRUG_0|MET_NA|APP_1|RES_1|REC_0|VEN_0|CL_214|NAT_mex|2020-10-13",
      "cluster":14,
      "patient_attributes":{
        "ehars_uid":"ID_CEC-20-1699|ST_1|CODE_09002|SX_M|RISK_3|AGE_19|SES_2|SCO_2|CD4_2|DRUG_0|MET_NA|APP_1|RES_1|REC_0|VEN_0|CL_214|NAT_mex|2020-10-13",
        "ST":"ST_1",
        "RISK":"RISK_3",
        "MET":"MET_NA",
        "NAT":"NAT_mex"
      }
    },
    {
      "id":"ID_CEC-20-1772|ST_1|CODE_09015|SX_M|RISK_3|AGE_28|SES_2|SCO_2|CD4_1|DRUG_1|MET_NA|APP_0|RES_1|REC_0|VEN_0|CL_214|NAT_mex|2020-10-20",
      "cluster":14,
      "patient_attributes":{
        "ehars_uid":"ID_CEC-20-1772|ST_1|CODE_09015|SX_M|RISK_3|AGE_28|SES_2|SCO_2|CD4_1|DRUG_1|MET_NA|APP_0|RES_1|REC_0|VEN_0|CL_214|NAT_mex|2020-10-20",
        "ST":"ST_1",
        "RISK":"RISK_3",
        "MET":"MET_NA",
        "NAT":"NAT_mex"
      }
    },
    {
      "id":"ID_CEC-20-1022|ST_1|CODE_09015|SX_M|RISK_3|AGE_23|SES_2|SCO_2|CD4_2|DRUG_1|MET_NA|APP_1|RES_2|REC_0|VEN_0|CL_NA|NAT_mex|2020-07-27",
      "cluster":15,
      "patient_attributes":{
        "ehars_uid":"ID_CEC-20-1022|ST_1|CODE_09015|SX_M|RISK_3|AGE_23|SES_2|SCO_2|CD4_2|DRUG_1|MET_NA|APP_1|RES_2|REC_0|VEN_0|CL_NA|NAT_mex|2020-07-27",
        "ST":"ST_1",
        "RISK":"RISK_3",
        "MET":"MET_NA",
        "NAT":"NAT_mex"
      }
    },
    {
      "id":"ID_CEC-20-1451|ST_2|CODE_15122|SX_M|RISK_3|AGE_27|SES_2|SCO_2|CD4_1|DRUG_0|MET_NA|APP_1|RES_1|REC_0|VEN_1|CL_97|NAT_mex|2020-09-17",
      "cluster":15,
      "patient_attributes":{
        "ehars_uid":"ID_CEC-20-1451|ST_2|CODE_15122|SX_M|RISK_3|AGE_27|SES_2|SCO_2|CD4_1|DRUG_0|MET_NA|APP_1|RES_1|REC_0|VEN_1|CL_97|NAT_mex|2020-09-17",
        "ST":"ST_2",
        "RISK":"RISK_3",
        "MET":"MET_NA",
        "NAT":"NAT_mex"
      }
    },
    {
      "id":"ID_CEC-20-1974|ST_1|CODE_09007|SX_M|RISK_3|AGE_24|SES_1|SCO_2|CD4_1|DRUG_0|MET_NA|APP_1|RES_1|REC_0|VEN_1|CL_97|NAT_mex|2020-11-10",
      "cluster":15,
      "patient_attributes":{
        "ehars_uid":"ID_CEC-20-1974|ST_1|CODE_09007|SX_M|RISK_3|AGE_24|SES_1|SCO_2|CD4_1|DRUG_0|MET_NA|APP_1|RES_1|REC_0|VEN_1|CL_97|NAT_mex|2020-11-10",
        "ST":"ST_1",
        "RISK":"RISK_3",
        "MET":"MET_NA",
        "NAT":"NAT_mex"
      }
    },
    {
      "id":"ID_CEC-20-1985|ST_1|CODE_09007|SX_M|RISK_3|AGE_29|SES_2|SCO_3|CD4_2|DRUG_1|MET_NA|APP_1|RES_1|REC_0|VEN_0|CL_97|NAT_mex|2020-11-11",
      "cluster":15,
      "patient_attributes":{
        "ehars_uid":"ID_CEC-20-1985|ST_1|CODE_09007|SX_M|RISK_3|AGE_29|SES_2|SCO_3|CD4_2|DRUG_1|MET_NA|APP_1|RES_1|REC_0|VEN_0|CL_97|NAT_mex|2020-11-11",
        "ST":"ST_1",
        "RISK":"RISK_3",
        "MET":"MET_NA",
        "NAT":"NAT_mex"
      }
    },
    {
      "id":"ID_CEC-21-2670|ST_2|CODE_15122|SX_M|RISK_3|AGE_24|SES_2|SCO_2|CD4_1|DRUG_0|MET_NA|APP_0|RES_1|REC_0|VEN_0|CL_97|NAT_mex|2021-02-15",
      "cluster":15,
      "patient_attributes":{
        "ehars_uid":"ID_CEC-21-2670|ST_2|CODE_15122|SX_M|RISK_3|AGE_24|SES_2|SCO_2|CD4_1|DRUG_0|MET_NA|APP_0|RES_1|REC_0|VEN_0|CL_97|NAT_mex|2021-02-15",
        "ST":"ST_2",
        "RISK":"RISK_3",
        "MET":"MET_NA",
        "NAT":"NAT_mex"
      }
    },
    {
      "id":"ID_CEC-21-3790|ST_1|CODE_09015|SX_M|RISK_3|AGE_31|SES_1|SCO_2|CD4_1|DRUG_0|MET_NA|APP_0|RES_1|REC_0|VEN_1|CL_97|NAT_mex|2021-05-26",
      "cluster":15,
      "patient_attributes":{
        "ehars_uid":"ID_CEC-21-3790|ST_1|CODE_09015|SX_M|RISK_3|AGE_31|SES_1|SCO_2|CD4_1|DRUG_0|MET_NA|APP_0|RES_1|REC_0|VEN_1|CL_97|NAT_mex|2021-05-26",
        "ST":"ST_1",
        "RISK":"RISK_3",
        "MET":"MET_NA",
        "NAT":"NAT_mex"
      }
    },
    {
      "id":"ID_CEC-21-3981|ST_2|CODE_15029|SX_M|RISK_3|AGE_21|SES_2|SCO_2|CD4_1|DRUG_1|MET_NA|APP_1|RES_1|REC_0|VEN_0|CL_97|NAT_mex|2021-06-14",
      "cluster":15,
      "patient_attributes":{
        "ehars_uid":"ID_CEC-21-3981|ST_2|CODE_15029|SX_M|RISK_3|AGE_21|SES_2|SCO_2|CD4_1|DRUG_1|MET_NA|APP_1|RES_1|REC_0|VEN_0|CL_97|NAT_mex|2021-06-14",
        "ST":"ST_2",
        "RISK":"RISK_3",
        "MET":"MET_NA",
        "NAT":"NAT_mex"
      }
    },
    {
      "id":"ID_CEC-21-4406|ST_1|CODE_09014|SX_M|RISK_3|AGE_27|SES_2|SCO_2|CD4_1|DRUG_0|MET_NA|APP_1|RES_2|REC_0|VEN_1|CL_97|NAT_mex|2021-07-22",
      "cluster":15,
      "patient_attributes":{
        "ehars_uid":"ID_CEC-21-4406|ST_1|CODE_09014|SX_M|RISK_3|AGE_27|SES_2|SCO_2|CD4_1|DRUG_0|MET_NA|APP_1|RES_2|REC_0|VEN_1|CL_97|NAT_mex|2021-07-22",
        "ST":"ST_1",
        "RISK":"RISK_3",
        "MET":"MET_NA",
        "NAT":"NAT_mex"
      }
    },
    {
      "id":"ID_CEC-21-4612|ST_2|CODE_15058|SX_M|RISK_3|AGE_19|SES_2|SCO_2|CD4_2|DRUG_1|MET_NA|APP_1|RES_1|REC_0|VEN_0|CL_97|NAT_mex|2021-08-18",
      "cluster":15,
      "patient_attributes":{
        "ehars_uid":"ID_CEC-21-4612|ST_2|CODE_15058|SX_M|RISK_3|AGE_19|SES_2|SCO_2|CD4_2|DRUG_1|MET_NA|APP_1|RES_1|REC_0|VEN_0|CL_97|NAT_mex|2021-08-18",
        "ST":"ST_2",
        "RISK":"RISK_3",
        "MET":"MET_NA",
        "NAT":"NAT_mex"
      }
    },
    {
      "id":"ID_CEC-21-4756|ST_2|CODE_15031|SX_M|RISK_3|AGE_23|SES_1|SCO_3|CD4_1|DRUG_0|MET_NA|APP_1|RES_1|REC_0|VEN_NA|CL_97|NAT_mex|2021-09-01",
      "cluster":15,
      "patient_attributes":{
        "ehars_uid":"ID_CEC-21-4756|ST_2|CODE_15031|SX_M|RISK_3|AGE_23|SES_1|SCO_3|CD4_1|DRUG_0|MET_NA|APP_1|RES_1|REC_0|VEN_NA|CL_97|NAT_mex|2021-09-01",
        "ST":"ST_2",
        "RISK":"RISK_3",
        "MET":"MET_NA",
        "NAT":"NAT_mex"
      }
    },
    {
      "id":"ID_CEC-21-5004|ST_1|CODE_09005|SX_M|RISK_3|AGE_19|SES_2|SCO_2|CD4_2|DRUG_1|MET_NA|APP_0|RES_1|REC_0|VEN_0|CL_97|NAT_mex|2021-09-28",
      "cluster":15,
      "patient_attributes":{
        "ehars_uid":"ID_CEC-21-5004|ST_1|CODE_09005|SX_M|RISK_3|AGE_19|SES_2|SCO_2|CD4_2|DRUG_1|MET_NA|APP_0|RES_1|REC_0|VEN_0|CL_97|NAT_mex|2021-09-28",
        "ST":"ST_1",
        "RISK":"RISK_3",
        "MET":"MET_NA",
        "NAT":"NAT_mex"
      }
    },
    {
      "id":"ID_CEC-21-5025|ST_2|CODE_15062|SX_M|RISK_3|AGE_20|SES_2|SCO_2|CD4_2|DRUG_1|MET_NA|APP_1|RES_1|REC_0|VEN_0|CL_97|NAT_mex|2021-09-29",
      "cluster":15,
      "patient_attributes":{
        "ehars_uid":"ID_CEC-21-5025|ST_2|CODE_15062|SX_M|RISK_3|AGE_20|SES_2|SCO_2|CD4_2|DRUG_1|MET_NA|APP_1|RES_1|REC_0|VEN_0|CL_97|NAT_mex|2021-09-29",
        "ST":"ST_2",
        "RISK":"RISK_3",
        "MET":"MET_NA",
        "NAT":"NAT_mex"
      }
    },
    {
      "id":"ID_CEC-22-7512|ST_2|CODE_15057|SX_M|RISK_3|AGE_31|SES_2|SCO_2|CD4_1|DRUG_0|MET_NA|APP_1|RES_1|REC_0|VEN_1|CL_97|NAT_mex|2022-05-13",
      "cluster":15,
      "patient_attributes":{
        "ehars_uid":"ID_CEC-22-7512|ST_2|CODE_15057|SX_M|RISK_3|AGE_31|SES_2|SCO_2|CD4_1|DRUG_0|MET_NA|APP_1|RES_1|REC_0|VEN_1|CL_97|NAT_mex|2022-05-13",
        "ST":"ST_2",
        "RISK":"RISK_3",
        "MET":"MET_NA",
        "NAT":"NAT_mex"
      }
    },
    {
      "id":"ID_CEC-22-8435|ST_2|CODE_15058|SX_M|RISK_3|AGE_21|SES_1|SCO_2|CD4_1|DRUG_1|MET_NA|APP_1|RES_1|REC_0|VEN_1|CL_97|NAT_mex|2022-08-01",
      "cluster":15,
      "patient_attributes":{
        "ehars_uid":"ID_CEC-22-8435|ST_2|CODE_15058|SX_M|RISK_3|AGE_21|SES_1|SCO_2|CD4_1|DRUG_1|MET_NA|APP_1|RES_1|REC_0|VEN_1|CL_97|NAT_mex|2022-08-01",
        "ST":"ST_2",
        "RISK":"RISK_3",
        "MET":"MET_NA",
        "NAT":"NAT_mex"
      }
    },
    {
      "id":"ID_CEC-22-9271|ST_1|CODE_09013|SX_M|RISK_3|AGE_20|SES_1|SCO_1|CD4_1|DRUG_1|MET_NA|APP_0|RES_1|REC_0|VEN_0|CL_97|NAT_mex|2022-10-12",
      "cluster":15,
      "patient_attributes":{
        "ehars_uid":"ID_CEC-22-9271|ST_1|CODE_09013|SX_M|RISK_3|AGE_20|SES_1|SCO_1|CD4_1|DRUG_1|MET_NA|APP_0|RES_1|REC_0|VEN_0|CL_97|NAT_mex|2022-10-12",
        "ST":"ST_1",
        "RISK":"RISK_3",
        "MET":"MET_NA",
        "NAT":"NAT_mex"
      }
    },
    {
      "id":"ID_CEC-21-2453|ST_1|CODE_09002|SX_M|RISK_3|AGE_26|SES_1|SCO_3|CD4_1|DRUG_1|MET_NA|APP_1|RES_1|REC_0|VEN_1|CL_388|NAT_mex|2021-01-22",
      "cluster":16,
      "patient_attributes":{
        "ehars_uid":"ID_CEC-21-2453|ST_1|CODE_09002|SX_M|RISK_3|AGE_26|SES_1|SCO_3|CD4_1|DRUG_1|MET_NA|APP_1|RES_1|REC_0|VEN_1|CL_388|NAT_mex|2021-01-22",
        "ST":"ST_1",
        "RISK":"RISK_3",
        "MET":"MET_NA",
        "NAT":"NAT_mex"
      }
    },
    {
      "id":"ID_CEC-21-2675|ST_1|CODE_09008|SX_M|RISK_3|AGE_20|SES_2|SCO_2|CD4_1|DRUG_1|MET_NA|APP_0|RES_1|REC_0|VEN_0|CL_388|NAT_mex|2021-02-16",
      "cluster":16,
      "patient_attributes":{
        "ehars_uid":"ID_CEC-21-2675|ST_1|CODE_09008|SX_M|RISK_3|AGE_20|SES_2|SCO_2|CD4_1|DRUG_1|MET_NA|APP_0|RES_1|REC_0|VEN_0|CL_388|NAT_mex|2021-02-16",
        "ST":"ST_1",
        "RISK":"RISK_3",
        "MET":"MET_NA",
        "NAT":"NAT_mex"
      }
    },
    {
      "id":"ID_CEC-21-3523|ST_2|CODE_15103|SX_FT|RISK_4|AGE_27|SES_2|SCO_2|CD4_1|DRUG_NA|MET_NA|APP_NA|RES_1|REC_0|VEN_NA|CL_388|NAT_mex|2021-05-03",
      "cluster":16,
      "patient_attributes":{
        "ehars_uid":"ID_CEC-21-3523|ST_2|CODE_15103|SX_FT|RISK_4|AGE_27|SES_2|SCO_2|CD4_1|DRUG_NA|MET_NA|APP_NA|RES_1|REC_0|VEN_NA|CL_388|NAT_mex|2021-05-03",
        "ST":"ST_2",
        "RISK":"RISK_4",
        "MET":"MET_NA",
        "NAT":"NAT_mex"
      }
    },
    {
      "id":"ID_CEC-21-3813|ST_1|CODE_09008|SX_M|RISK_3|AGE_26|SES_2|SCO_3|CD4_2|DRUG_0|MET_NA|APP_0|RES_1|REC_1|VEN_0|CL_388|NAT_mex|2021-05-31",
      "cluster":16,
      "patient_attributes":{
        "ehars_uid":"ID_CEC-21-3813|ST_1|CODE_09008|SX_M|RISK_3|AGE_26|SES_2|SCO_3|CD4_2|DRUG_0|MET_NA|APP_0|RES_1|REC_1|VEN_0|CL_388|NAT_mex|2021-05-31",
        "ST":"ST_1",
        "RISK":"RISK_3",
        "MET":"MET_NA",
        "NAT":"NAT_mex"
      }
    },
    {
      "id":"ID_CEC-21-4736|ST_1|CODE_09008|SX_M|RISK_3|AGE_23|SES_2|SCO_2|CD4_2|DRUG_0|MET_NA|APP_0|RES_1|REC_0|VEN_0|CL_388|NAT_mex|2021-09-01",
      "cluster":16,
      "patient_attributes":{
        "ehars_uid":"ID_CEC-21-4736|ST_1|CODE_09008|SX_M|RISK_3|AGE_23|SES_2|SCO_2|CD4_2|DRUG_0|MET_NA|APP_0|RES_1|REC_0|VEN_0|CL_388|NAT_mex|2021-09-01",
        "ST":"ST_1",
        "RISK":"RISK_3",
        "MET":"MET_NA",
        "NAT":"NAT_mex"
      }
    },
    {
      "id":"ID_CEC-21-5198|ST_1|CODE_09012|SX_M|RISK_3|AGE_27|SES_2|SCO_2|CD4_2|DRUG_1|MET_NA|APP_0|RES_1|REC_1|VEN_0|CL_388|NAT_mex|2021-10-13",
      "cluster":16,
      "patient_attributes":{
        "ehars_uid":"ID_CEC-21-5198|ST_1|CODE_09012|SX_M|RISK_3|AGE_27|SES_2|SCO_2|CD4_2|DRUG_1|MET_NA|APP_0|RES_1|REC_1|VEN_0|CL_388|NAT_mex|2021-10-13",
        "ST":"ST_1",
        "RISK":"RISK_3",
        "MET":"MET_NA",
        "NAT":"NAT_mex"
      }
    },
    {
      "id":"ID_CEC-21-5233|ST_1|CODE_09008|SX_M|RISK_3|AGE_21|SES_1|SCO_1|CD4_2|DRUG_0|MET_NA|APP_1|RES_1|REC_0|VEN_0|CL_388|NAT_mex|2021-10-15",
      "cluster":16,
      "patient_attributes":{
        "ehars_uid":"ID_CEC-21-5233|ST_1|CODE_09008|SX_M|RISK_3|AGE_21|SES_1|SCO_1|CD4_2|DRUG_0|MET_NA|APP_1|RES_1|REC_0|VEN_0|CL_388|NAT_mex|2021-10-15",
        "ST":"ST_1",
        "RISK":"RISK_3",
        "MET":"MET_NA",
        "NAT":"NAT_mex"
      }
    },
    {
      "id":"ID_CEC-22-6075|ST_1|CODE_09012|SX_M|RISK_3|AGE_30|SES_2|SCO_3|CD4_2|DRUG_1|MET_NA|APP_0|RES_1|REC_0|VEN_0|CL_388|NAT_mex|2022-01-11",
      "cluster":16,
      "patient_attributes":{
        "ehars_uid":"ID_CEC-22-6075|ST_1|CODE_09012|SX_M|RISK_3|AGE_30|SES_2|SCO_3|CD4_2|DRUG_1|MET_NA|APP_0|RES_1|REC_0|VEN_0|CL_388|NAT_mex|2022-01-11",
        "ST":"ST_1",
        "RISK":"RISK_3",
        "MET":"MET_NA",
        "NAT":"NAT_mex"
      }
    },
    {
      "id":"ID_CEC-22-6832|ST_1|CODE_09008|SX_M|RISK_3|AGE_23|SES_1|SCO_2|CD4_2|DRUG_0|MET_NA|APP_0|RES_1|REC_0|VEN_0|CL_388|NAT_mex|2022-03-16",
      "cluster":16,
      "patient_attributes":{
        "ehars_uid":"ID_CEC-22-6832|ST_1|CODE_09008|SX_M|RISK_3|AGE_23|SES_1|SCO_2|CD4_2|DRUG_0|MET_NA|APP_0|RES_1|REC_0|VEN_0|CL_388|NAT_mex|2022-03-16",
        "ST":"ST_1",
        "RISK":"RISK_3",
        "MET":"MET_NA",
        "NAT":"NAT_mex"
      }
    },
    {
      "id":"ID_CEC-22-7611|ST_1|CODE_09008|SX_M|RISK_2|AGE_42|SES_1|SCO_3|CD4_1|DRUG_1|MET_NA|APP_0|RES_1|REC_0|VEN_0|CL_388|NAT_mex|2022-05-20",
      "cluster":16,
      "patient_attributes":{
        "ehars_uid":"ID_CEC-22-7611|ST_1|CODE_09008|SX_M|RISK_2|AGE_42|SES_1|SCO_3|CD4_1|DRUG_1|MET_NA|APP_0|RES_1|REC_0|VEN_0|CL_388|NAT_mex|2022-05-20",
        "ST":"ST_1",
        "RISK":"RISK_2",
        "MET":"MET_NA",
        "NAT":"NAT_mex"
      }
    },
    {
      "id":"ID_CEC-22-8162|ST_1|CODE_09008|SX_M|RISK_3|AGE_21|SES_1|SCO_2|CD4_2|DRUG_1|MET_NA|APP_1|RES_1|REC_0|VEN_0|CL_388|NAT_mex|2022-07-01",
      "cluster":16,
      "patient_attributes":{
        "ehars_uid":"ID_CEC-22-8162|ST_1|CODE_09008|SX_M|RISK_3|AGE_21|SES_1|SCO_2|CD4_2|DRUG_1|MET_NA|APP_1|RES_1|REC_0|VEN_0|CL_388|NAT_mex|2022-07-01",
        "ST":"ST_1",
        "RISK":"RISK_3",
        "MET":"MET_NA",
        "NAT":"NAT_mex"
      }
    },
    {
      "id":"ID_CEC-22-9446|ST_1|CODE_09012|SX_M|RISK_3|AGE_18|SES_2|SCO_2|CD4_1|DRUG_1|MET_NA|APP_0|RES_1|REC_0|VEN_0|CL_388|NAT_mex|2022-10-28",
      "cluster":16,
      "patient_attributes":{
        "ehars_uid":"ID_CEC-22-9446|ST_1|CODE_09012|SX_M|RISK_3|AGE_18|SES_2|SCO_2|CD4_1|DRUG_1|MET_NA|APP_0|RES_1|REC_0|VEN_0|CL_388|NAT_mex|2022-10-28",
        "ST":"ST_1",
        "RISK":"RISK_3",
        "MET":"MET_NA",
        "NAT":"NAT_mex"
      }
    },
    {
      "id":"ID_CEC-20-1874|ST_2|CODE_15057|SX_M|RISK_NA|AGE_23|SES_NA|SCO_NA|CD4_1|DRUG_NA|MET_NA|APP_NA|RES_1|REC_0|VEN_NA|CL_388|NAT_NA|2020-10-28",
      "cluster":16,
      "patient_attributes":{
        "ehars_uid":"ID_CEC-20-1874|ST_2|CODE_15057|SX_M|RISK_NA|AGE_23|SES_NA|SCO_NA|CD4_1|DRUG_NA|MET_NA|APP_NA|RES_1|REC_0|VEN_NA|CL_388|NAT_NA|2020-10-28",
        "ST":"ST_2",
        "RISK":"RISK_NA",
        "MET":"MET_NA",
        "NAT":"NAT_NA"
      }
    },
    {
      "id":"ID_CEC-19-0346|ST_1|CODE_09007|SX_M|RISK_NA|AGE_26|SES_NA|SCO_NA|CD4_1|DRUG_NA|MET_NA|APP_NA|RES_1|REC_0|VEN_NA|CL_388|NAT_NA|2019-09-20",
      "cluster":16,
      "patient_attributes":{
        "ehars_uid":"ID_CEC-19-0346|ST_1|CODE_09007|SX_M|RISK_NA|AGE_26|SES_NA|SCO_NA|CD4_1|DRUG_NA|MET_NA|APP_NA|RES_1|REC_0|VEN_NA|CL_388|NAT_NA|2019-09-20",
        "ST":"ST_1",
        "RISK":"RISK_NA",
        "MET":"MET_NA",
        "NAT":"NAT_NA"
      }
    },
    {
      "id":"ID_CEC-19-0601|ST_1|CODE_09015|SX_M|RISK_3|AGE_38|SES_1|SCO_2|CD4_2|DRUG_1|MET_NA|APP_1|RES_1|REC_0|VEN_NA|CL_17|NAT_mex|2019-10-18",
      "cluster":17,
      "patient_attributes":{
        "ehars_uid":"ID_CEC-19-0601|ST_1|CODE_09015|SX_M|RISK_3|AGE_38|SES_1|SCO_2|CD4_2|DRUG_1|MET_NA|APP_1|RES_1|REC_0|VEN_NA|CL_17|NAT_mex|2019-10-18",
        "ST":"ST_1",
        "RISK":"RISK_3",
        "MET":"MET_NA",
        "NAT":"NAT_mex"
      }
    },
    {
      "id":"ID_CEC-19-0952|ST_2|CODE_15109|SX_M|RISK_NA|AGE_25|SES_NA|SCO_NA|CD4_2|DRUG_NA|MET_NA|APP_NA|RES_1|REC_0|VEN_NA|CL_17|NAT_NA|2019-12-02",
      "cluster":17,
      "patient_attributes":{
        "ehars_uid":"ID_CEC-19-0952|ST_2|CODE_15109|SX_M|RISK_NA|AGE_25|SES_NA|SCO_NA|CD4_2|DRUG_NA|MET_NA|APP_NA|RES_1|REC_0|VEN_NA|CL_17|NAT_NA|2019-12-02",
        "ST":"ST_2",
        "RISK":"RISK_NA",
        "MET":"MET_NA",
        "NAT":"NAT_NA"
      }
    },
    {
      "id":"ID_CEC-21-2473|ST_1|CODE_09005|SX_M|RISK_3|AGE_29|SES_1|SCO_2|CD4_1|DRUG_0|MET_NA|APP_1|RES_1|REC_0|VEN_1|CL_17|NAT_mex|2021-01-26",
      "cluster":17,
      "patient_attributes":{
        "ehars_uid":"ID_CEC-21-2473|ST_1|CODE_09005|SX_M|RISK_3|AGE_29|SES_1|SCO_2|CD4_1|DRUG_0|MET_NA|APP_1|RES_1|REC_0|VEN_1|CL_17|NAT_mex|2021-01-26",
        "ST":"ST_1",
        "RISK":"RISK_3",
        "MET":"MET_NA",
        "NAT":"NAT_mex"
      }
    },
    {
      "id":"ID_CEC-21-2941|ST_2|CODE_15121|SX_M|RISK_3|AGE_30|SES_2|SCO_3|CD4_1|DRUG_1|MET_NA|APP_1|RES_1|REC_0|VEN_1|CL_17|NAT_mex|2021-03-11",
      "cluster":17,
      "patient_attributes":{
        "ehars_uid":"ID_CEC-21-2941|ST_2|CODE_15121|SX_M|RISK_3|AGE_30|SES_2|SCO_3|CD4_1|DRUG_1|MET_NA|APP_1|RES_1|REC_0|VEN_1|CL_17|NAT_mex|2021-03-11",
        "ST":"ST_2",
        "RISK":"RISK_3",
        "MET":"MET_NA",
        "NAT":"NAT_mex"
      }
    },
    {
      "id":"ID_CEC-21-5431|ST_2|CODE_15120|SX_M|RISK_3|AGE_39|SES_1|SCO_2|CD4_1|DRUG_0|MET_NA|APP_1|RES_1|REC_0|VEN_0|CL_17|NAT_mex|2021-11-03",
      "cluster":17,
      "patient_attributes":{
        "ehars_uid":"ID_CEC-21-5431|ST_2|CODE_15120|SX_M|RISK_3|AGE_39|SES_1|SCO_2|CD4_1|DRUG_0|MET_NA|APP_1|RES_1|REC_0|VEN_0|CL_17|NAT_mex|2021-11-03",
        "ST":"ST_2",
        "RISK":"RISK_3",
        "MET":"MET_NA",
        "NAT":"NAT_mex"
      }
    },
    {
      "id":"ID_CEC-21-5838|ST_1|CODE_09004|SX_M|RISK_NA|AGE_30|SES_NA|SCO_NA|CD4_3|DRUG_NA|MET_NA|APP_NA|RES_1|REC_0|VEN_NA|CL_17|NAT_NA|2021-12-07",
      "cluster":17,
      "patient_attributes":{
        "ehars_uid":"ID_CEC-21-5838|ST_1|CODE_09004|SX_M|RISK_NA|AGE_30|SES_NA|SCO_NA|CD4_3|DRUG_NA|MET_NA|APP_NA|RES_1|REC_0|VEN_NA|CL_17|NAT_NA|2021-12-07",
        "ST":"ST_1",
        "RISK":"RISK_NA",
        "MET":"MET_NA",
        "NAT":"NAT_NA"
      }
    },
    {
      "id":"ID_CEC-22-6389|ST_2|CODE_15013|SX_M|RISK_3|AGE_22|SES_2|SCO_2|CD4_2|DRUG_1|MET_NA|APP_1|RES_1|REC_0|VEN_1|CL_17|NAT_mex|2022-02-08",
      "cluster":17,
      "patient_attributes":{
        "ehars_uid":"ID_CEC-22-6389|ST_2|CODE_15013|SX_M|RISK_3|AGE_22|SES_2|SCO_2|CD4_2|DRUG_1|MET_NA|APP_1|RES_1|REC_0|VEN_1|CL_17|NAT_mex|2022-02-08",
        "ST":"ST_2",
        "RISK":"RISK_3",
        "MET":"MET_NA",
        "NAT":"NAT_mex"
      }
    },
    {
      "id":"ID_CEC-22-6775|ST_2|CODE_15060|SX_M|RISK_3|AGE_29|SES_2|SCO_2|CD4_1|DRUG_0|MET_NA|APP_1|RES_1|REC_0|VEN_1|CL_17|NAT_mex|2022-03-11",
      "cluster":17,
      "patient_attributes":{
        "ehars_uid":"ID_CEC-22-6775|ST_2|CODE_15060|SX_M|RISK_3|AGE_29|SES_2|SCO_2|CD4_1|DRUG_0|MET_NA|APP_1|RES_1|REC_0|VEN_1|CL_17|NAT_mex|2022-03-11",
        "ST":"ST_2",
        "RISK":"RISK_3",
        "MET":"MET_NA",
        "NAT":"NAT_mex"
      }
    },
    {
      "id":"ID_CEC-22-7308|ST_1|CODE_09012|SX_M|RISK_NA|AGE_42|SES_NA|SCO_NA|CD4_1|DRUG_NA|MET_NA|APP_NA|RES_1|REC_0|VEN_NA|CL_NA|NAT_mex|2022-04-28",
      "cluster":17,
      "patient_attributes":{
        "ehars_uid":"ID_CEC-22-7308|ST_1|CODE_09012|SX_M|RISK_NA|AGE_42|SES_NA|SCO_NA|CD4_1|DRUG_NA|MET_NA|APP_NA|RES_1|REC_0|VEN_NA|CL_NA|NAT_mex|2022-04-28",
        "ST":"ST_1",
        "RISK":"RISK_NA",
        "MET":"MET_NA",
        "NAT":"NAT_mex"
      }
    },
    {
      "id":"ID_CEC-22-7366|ST_2|CODE_15033|SX_M|RISK_3|AGE_35|SES_1|SCO_3|CD4_2|DRUG_1|MET_NA|APP_1|RES_1|REC_0|VEN_0|CL_17|NAT_mex|2022-05-03",
      "cluster":17,
      "patient_attributes":{
        "ehars_uid":"ID_CEC-22-7366|ST_2|CODE_15033|SX_M|RISK_3|AGE_35|SES_1|SCO_3|CD4_2|DRUG_1|MET_NA|APP_1|RES_1|REC_0|VEN_0|CL_17|NAT_mex|2022-05-03",
        "ST":"ST_2",
        "RISK":"RISK_3",
        "MET":"MET_NA",
        "NAT":"NAT_mex"
      }
    },
    {
      "id":"ID_CEC-22-7930|ST_2|CODE_15020|SX_M|RISK_3|AGE_30|SES_1|SCO_2|CD4_1|DRUG_0|MET_NA|APP_1|RES_1|REC_0|VEN_1|CL_17|NAT_mex|2022-06-13",
      "cluster":17,
      "patient_attributes":{
        "ehars_uid":"ID_CEC-22-7930|ST_2|CODE_15020|SX_M|RISK_3|AGE_30|SES_1|SCO_2|CD4_1|DRUG_0|MET_NA|APP_1|RES_1|REC_0|VEN_1|CL_17|NAT_mex|2022-06-13",
        "ST":"ST_2",
        "RISK":"RISK_3",
        "MET":"MET_NA",
        "NAT":"NAT_mex"
      }
    },
    {
      "id":"ID_CEC-22-8029|ST_2|CODE_15104|SX_M|RISK_3|AGE_20|SES_1|SCO_2|CD4_2|DRUG_0|MET_NA|APP_1|RES_1|REC_0|VEN_0|CL_17|NAT_mex|2022-06-21",
      "cluster":17,
      "patient_attributes":{
        "ehars_uid":"ID_CEC-22-8029|ST_2|CODE_15104|SX_M|RISK_3|AGE_20|SES_1|SCO_2|CD4_2|DRUG_0|MET_NA|APP_1|RES_1|REC_0|VEN_0|CL_17|NAT_mex|2022-06-21",
        "ST":"ST_2",
        "RISK":"RISK_3",
        "MET":"MET_NA",
        "NAT":"NAT_mex"
      }
    },
    {
      "id":"ID_CEC-22-9213|ST_2|CODE_15109|SX_M|RISK_NA|AGE_33|SES_NA|SCO_NA|CD4_1|DRUG_NA|MET_NA|APP_NA|RES_1|REC_0|VEN_NA|CL_17|NAT_NA|2022-10-05",
      "cluster":17,
      "patient_attributes":{
        "ehars_uid":"ID_CEC-22-9213|ST_2|CODE_15109|SX_M|RISK_NA|AGE_33|SES_NA|SCO_NA|CD4_1|DRUG_NA|MET_NA|APP_NA|RES_1|REC_0|VEN_NA|CL_17|NAT_NA|2022-10-05",
        "ST":"ST_2",
        "RISK":"RISK_NA",
        "MET":"MET_NA",
        "NAT":"NAT_NA"
      }
    },
    {
      "id":"ID_CEC-22-9744|ST_2|CODE_15104|SX_M|RISK_3|AGE_25|SES_2|SCO_2|CD4_2|DRUG_1|MET_NA|APP_1|RES_1|REC_1|VEN_1|CL_17|NAT_mex|2022-12-02",
      "cluster":17,
      "patient_attributes":{
        "ehars_uid":"ID_CEC-22-9744|ST_2|CODE_15104|SX_M|RISK_3|AGE_25|SES_2|SCO_2|CD4_2|DRUG_1|MET_NA|APP_1|RES_1|REC_1|VEN_1|CL_17|NAT_mex|2022-12-02",
        "ST":"ST_2",
        "RISK":"RISK_3",
        "MET":"MET_NA",
        "NAT":"NAT_mex"
      }
    },
    {
      "id":"ID_CEC-21-2991|ST_1|CODE_09002|SX_M|RISK_3|AGE_31|SES_2|SCO_2|CD4_2|DRUG_0|MET_NA|APP_1|RES_1|REC_0|VEN_0|CL_152|NAT_mex|2021-03-18",
      "cluster":18,
      "patient_attributes":{
        "ehars_uid":"ID_CEC-21-2991|ST_1|CODE_09002|SX_M|RISK_3|AGE_31|SES_2|SCO_2|CD4_2|DRUG_0|MET_NA|APP_1|RES_1|REC_0|VEN_0|CL_152|NAT_mex|2021-03-18",
        "ST":"ST_1",
        "RISK":"RISK_3",
        "MET":"MET_NA",
        "NAT":"NAT_mex"
      }
    },
    {
      "id":"ID_CEC-21-3001|ST_2|CODE_15058|SX_M|RISK_3|AGE_31|SES_2|SCO_3|CD4_2|DRUG_0|MET_NA|APP_0|RES_1|REC_1|VEN_0|CL_152|NAT_mex|2021-03-18",
      "cluster":18,
      "patient_attributes":{
        "ehars_uid":"ID_CEC-21-3001|ST_2|CODE_15058|SX_M|RISK_3|AGE_31|SES_2|SCO_3|CD4_2|DRUG_0|MET_NA|APP_0|RES_1|REC_1|VEN_0|CL_152|NAT_mex|2021-03-18",
        "ST":"ST_2",
        "RISK":"RISK_3",
        "MET":"MET_NA",
        "NAT":"NAT_mex"
      }
    },
    {
      "id":"ID_CEC-21-3148|ST_1|CODE_09011|SX_M|RISK_3|AGE_21|SES_2|SCO_2|CD4_2|DRUG_1|MET_NA|APP_1|RES_1|REC_0|VEN_1|CL_152|NAT_mex|2021-03-29",
      "cluster":18,
      "patient_attributes":{
        "ehars_uid":"ID_CEC-21-3148|ST_1|CODE_09011|SX_M|RISK_3|AGE_21|SES_2|SCO_2|CD4_2|DRUG_1|MET_NA|APP_1|RES_1|REC_0|VEN_1|CL_152|NAT_mex|2021-03-29",
        "ST":"ST_1",
        "RISK":"RISK_3",
        "MET":"MET_NA",
        "NAT":"NAT_mex"
      }
    },
    {
      "id":"ID_CEC-21-3573|ST_2|CODE_15122|SX_M|RISK_3|AGE_29|SES_2|SCO_3|CD4_2|DRUG_1|MET_NA|APP_0|RES_1|REC_0|VEN_0|CL_152|NAT_mex|2021-05-07",
      "cluster":18,
      "patient_attributes":{
        "ehars_uid":"ID_CEC-21-3573|ST_2|CODE_15122|SX_M|RISK_3|AGE_29|SES_2|SCO_3|CD4_2|DRUG_1|MET_NA|APP_0|RES_1|REC_0|VEN_0|CL_152|NAT_mex|2021-05-07",
        "ST":"ST_2",
        "RISK":"RISK_3",
        "MET":"MET_NA",
        "NAT":"NAT_mex"
      }
    },
    {
      "id":"ID_CEC-21-3703|ST_1|CODE_09007|SX_M|RISK_3|AGE_44|SES_2|SCO_2|CD4_1|DRUG_0|MET_NA|APP_1|RES_1|REC_0|VEN_0|CL_152|NAT_mex|2021-05-19",
      "cluster":18,
      "patient_attributes":{
        "ehars_uid":"ID_CEC-21-3703|ST_1|CODE_09007|SX_M|RISK_3|AGE_44|SES_2|SCO_2|CD4_1|DRUG_0|MET_NA|APP_1|RES_1|REC_0|VEN_0|CL_152|NAT_mex|2021-05-19",
        "ST":"ST_1",
        "RISK":"RISK_3",
        "MET":"MET_NA",
        "NAT":"NAT_mex"
      }
    },
    {
      "id":"ID_CEC-21-4350|ST_2|CODE_15081|SX_M|RISK_NA|AGE_28|SES_NA|SCO_NA|CD4_1|DRUG_NA|MET_NA|APP_NA|RES_1|REC_0|VEN_NA|CL_152|NAT_NA|2021-07-19",
      "cluster":18,
      "patient_attributes":{
        "ehars_uid":"ID_CEC-21-4350|ST_2|CODE_15081|SX_M|RISK_NA|AGE_28|SES_NA|SCO_NA|CD4_1|DRUG_NA|MET_NA|APP_NA|RES_1|REC_0|VEN_NA|CL_152|NAT_NA|2021-07-19",
        "ST":"ST_2",
        "RISK":"RISK_NA",
        "MET":"MET_NA",
        "NAT":"NAT_NA"
      }
    },
    {
      "id":"ID_CEC-22-6726|ST_1|CODE_09015|SX_M|RISK_3|AGE_31|SES_2|SCO_3|CD4_2|DRUG_1|MET_NA|APP_1|RES_1|REC_0|VEN_0|CL_152|NAT_mex|2022-03-08",
      "cluster":18,
      "patient_attributes":{
        "ehars_uid":"ID_CEC-22-6726|ST_1|CODE_09015|SX_M|RISK_3|AGE_31|SES_2|SCO_3|CD4_2|DRUG_1|MET_NA|APP_1|RES_1|REC_0|VEN_0|CL_152|NAT_mex|2022-03-08",
        "ST":"ST_1",
        "RISK":"RISK_3",
        "MET":"MET_NA",
        "NAT":"NAT_mex"
      }
    },
    {
      "id":"ID_CEC-22-7626|ST_2|CODE_15058|SX_M|RISK_3|AGE_22|SES_2|SCO_2|CD4_1|DRUG_0|MET_NA|APP_1|RES_1|REC_0|VEN_1|CL_152|NAT_mex|2022-05-23",
      "cluster":18,
      "patient_attributes":{
        "ehars_uid":"ID_CEC-22-7626|ST_2|CODE_15058|SX_M|RISK_3|AGE_22|SES_2|SCO_2|CD4_1|DRUG_0|MET_NA|APP_1|RES_1|REC_0|VEN_1|CL_152|NAT_mex|2022-05-23",
        "ST":"ST_2",
        "RISK":"RISK_3",
        "MET":"MET_NA",
        "NAT":"NAT_mex"
      }
    },
    {
      "id":"ID_CEC-22-8806|ST_1|CODE_07106|SX_M|RISK_3|AGE_31|SES_2|SCO_3|CD4_2|DRUG_1|MET_NA|APP_1|RES_1|REC_1|VEN_1|CL_152|NAT_mex|2022-08-30",
      "cluster":18,
      "patient_attributes":{
        "ehars_uid":"ID_CEC-22-8806|ST_1|CODE_07106|SX_M|RISK_3|AGE_31|SES_2|SCO_3|CD4_2|DRUG_1|MET_NA|APP_1|RES_1|REC_1|VEN_1|CL_152|NAT_mex|2022-08-30",
        "ST":"ST_1",
        "RISK":"RISK_3",
        "MET":"MET_NA",
        "NAT":"NAT_mex"
      }
    },
    {
      "id":"ID_CEC-22-9129|ST_1|CODE_09007|SX_M|RISK_3|AGE_34|SES_2|SCO_3|CD4_1|DRUG_1|MET_NA|APP_1|RES_1|REC_0|VEN_0|CL_152|NAT_mex|2022-09-28",
      "cluster":18,
      "patient_attributes":{
        "ehars_uid":"ID_CEC-22-9129|ST_1|CODE_09007|SX_M|RISK_3|AGE_34|SES_2|SCO_3|CD4_1|DRUG_1|MET_NA|APP_1|RES_1|REC_0|VEN_0|CL_152|NAT_mex|2022-09-28",
        "ST":"ST_1",
        "RISK":"RISK_3",
        "MET":"MET_NA",
        "NAT":"NAT_mex"
      }
    },
    {
      "id":"ID_CEC-22-9291|ST_1|CODE_09002|SX_M|RISK_3|AGE_33|SES_2|SCO_3|CD4_1|DRUG_0|MET_1|APP_1|RES_3|REC_0|VEN_1|CL_152|NAT_mex|2022-10-13",
      "cluster":18,
      "patient_attributes":{
        "ehars_uid":"ID_CEC-22-9291|ST_1|CODE_09002|SX_M|RISK_3|AGE_33|SES_2|SCO_3|CD4_1|DRUG_0|MET_1|APP_1|RES_3|REC_0|VEN_1|CL_152|NAT_mex|2022-10-13",
        "ST":"ST_1",
        "RISK":"RISK_3",
        "MET":"MET_1",
        "NAT":"NAT_mex"
      }
    },
    {
      "id":"ID_CEC-20-1791|ST_1|CODE_09015|SX_M|RISK_3|AGE_34|SES_1|SCO_3|CD4_1|DRUG_1|MET_NA|APP_1|RES_1|REC_0|VEN_0|CL_152|NAT_mex|2020-10-22",
      "cluster":18,
      "patient_attributes":{
        "ehars_uid":"ID_CEC-20-1791|ST_1|CODE_09015|SX_M|RISK_3|AGE_34|SES_1|SCO_3|CD4_1|DRUG_1|MET_NA|APP_1|RES_1|REC_0|VEN_0|CL_152|NAT_mex|2020-10-22",
        "ST":"ST_1",
        "RISK":"RISK_3",
        "MET":"MET_NA",
        "NAT":"NAT_mex"
      }
    },
    {
      "id":"ID_CEC-20-1877|ST_1|CODE_09015|SX_M|RISK_3|AGE_36|SES_1|SCO_3|CD4_1|DRUG_0|MET_NA|APP_1|RES_1|REC_0|VEN_0|CL_152|NAT_mex|2020-10-28",
      "cluster":18,
      "patient_attributes":{
        "ehars_uid":"ID_CEC-20-1877|ST_1|CODE_09015|SX_M|RISK_3|AGE_36|SES_1|SCO_3|CD4_1|DRUG_0|MET_NA|APP_1|RES_1|REC_0|VEN_0|CL_152|NAT_mex|2020-10-28",
        "ST":"ST_1",
        "RISK":"RISK_3",
        "MET":"MET_NA",
        "NAT":"NAT_mex"
      }
    },
    {
      "id":"ID_CEC-19-1023|ST_2|CODE_15070|SX_M|RISK_NA|AGE_25|SES_NA|SCO_NA|CD4_2|DRUG_NA|MET_NA|APP_NA|RES_2|REC_NA|VEN_NA|CL_152|NAT_NA|2019-12-10",
      "cluster":18,
      "patient_attributes":{
        "ehars_uid":"ID_CEC-19-1023|ST_2|CODE_15070|SX_M|RISK_NA|AGE_25|SES_NA|SCO_NA|CD4_2|DRUG_NA|MET_NA|APP_NA|RES_2|REC_NA|VEN_NA|CL_152|NAT_NA|2019-12-10",
        "ST":"ST_2",
        "RISK":"RISK_NA",
        "MET":"MET_NA",
        "NAT":"NAT_NA"
      }
    },
    {
      "id":"ID_CEC-21-3468|ST_2|CODE_15057|SX_M|RISK_3|AGE_27|SES_1|SCO_2|CD4_1|DRUG_0|MET_NA|APP_0|RES_1|REC_0|VEN_0|CL_185|NAT_mex|2021-04-28",
      "cluster":19,
      "patient_attributes":{
        "ehars_uid":"ID_CEC-21-3468|ST_2|CODE_15057|SX_M|RISK_3|AGE_27|SES_1|SCO_2|CD4_1|DRUG_0|MET_NA|APP_0|RES_1|REC_0|VEN_0|CL_185|NAT_mex|2021-04-28",
        "ST":"ST_2",
        "RISK":"RISK_3",
        "MET":"MET_NA",
        "NAT":"NAT_mex"
      }
    },
    {
      "id":"ID_CEC-21-3864|ST_2|CODE_15057|SX_M|RISK_3|AGE_26|SES_1|SCO_2|CD4_1|DRUG_0|MET_NA|APP_0|RES_1|REC_0|VEN_0|CL_185|NAT_mex|2021-06-03",
      "cluster":19,
      "patient_attributes":{
        "ehars_uid":"ID_CEC-21-3864|ST_2|CODE_15057|SX_M|RISK_3|AGE_26|SES_1|SCO_2|CD4_1|DRUG_0|MET_NA|APP_0|RES_1|REC_0|VEN_0|CL_185|NAT_mex|2021-06-03",
        "ST":"ST_2",
        "RISK":"RISK_3",
        "MET":"MET_NA",
        "NAT":"NAT_mex"
      }
    },
    {
      "id":"ID_CEC-21-3865|ST_2|CODE_15057|SX_M|RISK_3|AGE_28|SES_2|SCO_3|CD4_3|DRUG_0|MET_NA|APP_0|RES_1|REC_0|VEN_0|CL_185|NAT_mex|2021-06-03",
      "cluster":19,
      "patient_attributes":{
        "ehars_uid":"ID_CEC-21-3865|ST_2|CODE_15057|SX_M|RISK_3|AGE_28|SES_2|SCO_3|CD4_3|DRUG_0|MET_NA|APP_0|RES_1|REC_0|VEN_0|CL_185|NAT_mex|2021-06-03",
        "ST":"ST_2",
        "RISK":"RISK_3",
        "MET":"MET_NA",
        "NAT":"NAT_mex"
      }
    },
    {
      "id":"ID_CEC-21-4656|ST_1|CODE_09016|SX_M|RISK_3|AGE_23|SES_2|SCO_3|CD4_1|DRUG_1|MET_NA|APP_1|RES_1|REC_0|VEN_0|CL_185|NAT_mex|2021-08-24",
      "cluster":19,
      "patient_attributes":{
        "ehars_uid":"ID_CEC-21-4656|ST_1|CODE_09016|SX_M|RISK_3|AGE_23|SES_2|SCO_3|CD4_1|DRUG_1|MET_NA|APP_1|RES_1|REC_0|VEN_0|CL_185|NAT_mex|2021-08-24",
        "ST":"ST_1",
        "RISK":"RISK_3",
        "MET":"MET_NA",
        "NAT":"NAT_mex"
      }
    },
    {
      "id":"ID_CEC-21-4869|ST_1|CODE_09016|SX_M|RISK_3|AGE_25|SES_2|SCO_2|CD4_2|DRUG_1|MET_NA|APP_1|RES_1|REC_0|VEN_NA|CL_185|NAT_mex|2021-09-17",
      "cluster":19,
      "patient_attributes":{
        "ehars_uid":"ID_CEC-21-4869|ST_1|CODE_09016|SX_M|RISK_3|AGE_25|SES_2|SCO_2|CD4_2|DRUG_1|MET_NA|APP_1|RES_1|REC_0|VEN_NA|CL_185|NAT_mex|2021-09-17",
        "ST":"ST_1",
        "RISK":"RISK_3",
        "MET":"MET_NA",
        "NAT":"NAT_mex"
      }
    },
    {
      "id":"ID_CEC-21-5007|ST_1|CODE_09014|SX_M|RISK_3|AGE_29|SES_2|SCO_3|CD4_1|DRUG_1|MET_NA|APP_1|RES_1|REC_0|VEN_0|CL_185|NAT_mex|2021-09-28",
      "cluster":19,
      "patient_attributes":{
        "ehars_uid":"ID_CEC-21-5007|ST_1|CODE_09014|SX_M|RISK_3|AGE_29|SES_2|SCO_3|CD4_1|DRUG_1|MET_NA|APP_1|RES_1|REC_0|VEN_0|CL_185|NAT_mex|2021-09-28",
        "ST":"ST_1",
        "RISK":"RISK_3",
        "MET":"MET_NA",
        "NAT":"NAT_mex"
      }
    },
    {
      "id":"ID_CEC-21-5159|ST_1|CODE_09003|SX_M|RISK_3|AGE_42|SES_2|SCO_3|CD4_1|DRUG_1|MET_NA|APP_1|RES_1|REC_0|VEN_1|CL_185|NAT_mex|2021-10-11",
      "cluster":19,
      "patient_attributes":{
        "ehars_uid":"ID_CEC-21-5159|ST_1|CODE_09003|SX_M|RISK_3|AGE_42|SES_2|SCO_3|CD4_1|DRUG_1|MET_NA|APP_1|RES_1|REC_0|VEN_1|CL_185|NAT_mex|2021-10-11",
        "ST":"ST_1",
        "RISK":"RISK_3",
        "MET":"MET_NA",
        "NAT":"NAT_mex"
      }
    },
    {
      "id":"ID_CEC-22-9870|ST_2|CODE_15122|SX_M|RISK_3|AGE_42|SES_1|SCO_2|CD4_1|DRUG_0|MET_NA|APP_1|RES_1|REC_0|VEN_0|CL_185|NAT_mex|2022-12-14",
      "cluster":19,
      "patient_attributes":{
        "ehars_uid":"ID_CEC-22-9870|ST_2|CODE_15122|SX_M|RISK_3|AGE_42|SES_1|SCO_2|CD4_1|DRUG_0|MET_NA|APP_1|RES_1|REC_0|VEN_0|CL_185|NAT_mex|2022-12-14",
        "ST":"ST_2",
        "RISK":"RISK_3",
        "MET":"MET_NA",
        "NAT":"NAT_mex"
      }
    },
    {
      "id":"ID_CEC-21-2820|ST_1|CODE_09015|SX_M|RISK_3|AGE_21|SES_2|SCO_2|CD4_2|DRUG_1|MET_1|APP_0|RES_1|REC_1|VEN_1|CL_185|NAT_mex|2021-03-02",
      "cluster":19,
      "patient_attributes":{
        "ehars_uid":"ID_CEC-21-2820|ST_1|CODE_09015|SX_M|RISK_3|AGE_21|SES_2|SCO_2|CD4_2|DRUG_1|MET_1|APP_0|RES_1|REC_1|VEN_1|CL_185|NAT_mex|2021-03-02",
        "ST":"ST_1",
        "RISK":"RISK_3",
        "MET":"MET_1",
        "NAT":"NAT_mex"
      }
    },
    {
      "id":"ID_CEC-21-2863|ST_2|CODE_15037|SX_M|RISK_3|AGE_25|SES_2|SCO_2|CD4_1|DRUG_1|MET_NA|APP_0|RES_1|REC_0|VEN_1|CL_185|NAT_mex|2021-03-05",
      "cluster":19,
      "patient_attributes":{
        "ehars_uid":"ID_CEC-21-2863|ST_2|CODE_15037|SX_M|RISK_3|AGE_25|SES_2|SCO_2|CD4_1|DRUG_1|MET_NA|APP_0|RES_1|REC_0|VEN_1|CL_185|NAT_mex|2021-03-05",
        "ST":"ST_2",
        "RISK":"RISK_3",
        "MET":"MET_NA",
        "NAT":"NAT_mex"
      }
    },
    {
      "id":"ID_CEC-21-2868|ST_1|CODE_09015|SX_M|RISK_3|AGE_29|SES_2|SCO_3|CD4_2|DRUG_0|MET_NA|APP_1|RES_1|REC_0|VEN_0|CL_185|NAT_mex|2021-03-05",
      "cluster":19,
      "patient_attributes":{
        "ehars_uid":"ID_CEC-21-2868|ST_1|CODE_09015|SX_M|RISK_3|AGE_29|SES_2|SCO_3|CD4_2|DRUG_0|MET_NA|APP_1|RES_1|REC_0|VEN_0|CL_185|NAT_mex|2021-03-05",
        "ST":"ST_1",
        "RISK":"RISK_3",
        "MET":"MET_NA",
        "NAT":"NAT_mex"
      }
    },
    {
      "id":"ID_CEC-21-2875|ST_1|CODE_09015|SX_M|RISK_NA|AGE_33|SES_NA|SCO_NA|CD4_2|DRUG_NA|MET_NA|APP_NA|RES_1|REC_1|VEN_NA|CL_185|NAT_NA|2021-03-05",
      "cluster":19,
      "patient_attributes":{
        "ehars_uid":"ID_CEC-21-2875|ST_1|CODE_09015|SX_M|RISK_NA|AGE_33|SES_NA|SCO_NA|CD4_2|DRUG_NA|MET_NA|APP_NA|RES_1|REC_1|VEN_NA|CL_185|NAT_NA|2021-03-05",
        "ST":"ST_1",
        "RISK":"RISK_NA",
        "MET":"MET_NA",
        "NAT":"NAT_NA"
      }
    },
    {
      "id":"ID_CEC-20-1516|ST_1|CODE_09006|SX_M|RISK_3|AGE_23|SES_1|SCO_2|CD4_1|DRUG_0|MET_NA|APP_0|RES_1|REC_0|VEN_0|CL_185|NAT_mex|2020-09-23",
      "cluster":19,
      "patient_attributes":{
        "ehars_uid":"ID_CEC-20-1516|ST_1|CODE_09006|SX_M|RISK_3|AGE_23|SES_1|SCO_2|CD4_1|DRUG_0|MET_NA|APP_0|RES_1|REC_0|VEN_0|CL_185|NAT_mex|2020-09-23",
        "ST":"ST_1",
        "RISK":"RISK_3",
        "MET":"MET_NA",
        "NAT":"NAT_mex"
      }
    },
    {
      "id":"ID_CEC-20-1536|ST_1|CODE_09003|SX_M|RISK_3|AGE_30|SES_1|SCO_3|CD4_1|DRUG_0|MET_NA|APP_1|RES_1|REC_0|VEN_0|CL_185|NAT_mex|2020-09-25",
      "cluster":19,
      "patient_attributes":{
        "ehars_uid":"ID_CEC-20-1536|ST_1|CODE_09003|SX_M|RISK_3|AGE_30|SES_1|SCO_3|CD4_1|DRUG_0|MET_NA|APP_1|RES_1|REC_0|VEN_0|CL_185|NAT_mex|2020-09-25",
        "ST":"ST_1",
        "RISK":"RISK_3",
        "MET":"MET_NA",
        "NAT":"NAT_mex"
      }
    },
    {
      "id":"ID_CEC-21-3094|ST_2|CODE_15037|SX_M|RISK_3|AGE_28|SES_2|SCO_3|CD4_1|DRUG_0|MET_NA|APP_1|RES_1|REC_0|VEN_1|CL_122|NAT_mex|2021-03-26",
      "cluster":20,
      "patient_attributes":{
        "ehars_uid":"ID_CEC-21-3094|ST_2|CODE_15037|SX_M|RISK_3|AGE_28|SES_2|SCO_3|CD4_1|DRUG_0|MET_NA|APP_1|RES_1|REC_0|VEN_1|CL_122|NAT_mex|2021-03-26",
        "ST":"ST_2",
        "RISK":"RISK_3",
        "MET":"MET_NA",
        "NAT":"NAT_mex"
      }
    },
    {
      "id":"ID_CEC-21-3976|ST_1|CODE_09004|SX_M|RISK_3|AGE_31|SES_2|SCO_3|CD4_1|DRUG_0|MET_NA|APP_0|RES_1|REC_0|VEN_0|CL_122|NAT_mex|2021-06-14",
      "cluster":20,
      "patient_attributes":{
        "ehars_uid":"ID_CEC-21-3976|ST_1|CODE_09004|SX_M|RISK_3|AGE_31|SES_2|SCO_3|CD4_1|DRUG_0|MET_NA|APP_0|RES_1|REC_0|VEN_0|CL_122|NAT_mex|2021-06-14",
        "ST":"ST_1",
        "RISK":"RISK_3",
        "MET":"MET_NA",
        "NAT":"NAT_mex"
      }
    },
    {
      "id":"ID_CEC-21-4278|ST_1|CODE_09004|SX_M|RISK_3|AGE_21|SES_1|SCO_2|CD4_1|DRUG_1|MET_NA|APP_1|RES_1|REC_0|VEN_0|CL_122|NAT_mex|2021-07-12",
      "cluster":20,
      "patient_attributes":{
        "ehars_uid":"ID_CEC-21-4278|ST_1|CODE_09004|SX_M|RISK_3|AGE_21|SES_1|SCO_2|CD4_1|DRUG_1|MET_NA|APP_1|RES_1|REC_0|VEN_0|CL_122|NAT_mex|2021-07-12",
        "ST":"ST_1",
        "RISK":"RISK_3",
        "MET":"MET_NA",
        "NAT":"NAT_mex"
      }
    },
    {
      "id":"ID_CEC-21-4353|ST_1|CODE_09004|SX_M|RISK_3|AGE_32|SES_2|SCO_3|CD4_2|DRUG_0|MET_NA|APP_1|RES_1|REC_0|VEN_0|CL_122|NAT_mex|2021-07-19",
      "cluster":20,
      "patient_attributes":{
        "ehars_uid":"ID_CEC-21-4353|ST_1|CODE_09004|SX_M|RISK_3|AGE_32|SES_2|SCO_3|CD4_2|DRUG_0|MET_NA|APP_1|RES_1|REC_0|VEN_0|CL_122|NAT_mex|2021-07-19",
        "ST":"ST_1",
        "RISK":"RISK_3",
        "MET":"MET_NA",
        "NAT":"NAT_mex"
      }
    },
    {
      "id":"ID_CEC-21-5171|ST_1|CODE_09010|SX_M|RISK_3|AGE_20|SES_2|SCO_2|CD4_3|DRUG_1|MET_NA|APP_1|RES_1|REC_0|VEN_0|CL_122|NAT_mex|2021-10-11",
      "cluster":20,
      "patient_attributes":{
        "ehars_uid":"ID_CEC-21-5171|ST_1|CODE_09010|SX_M|RISK_3|AGE_20|SES_2|SCO_2|CD4_3|DRUG_1|MET_NA|APP_1|RES_1|REC_0|VEN_0|CL_122|NAT_mex|2021-10-11",
        "ST":"ST_1",
        "RISK":"RISK_3",
        "MET":"MET_NA",
        "NAT":"NAT_mex"
      }
    },
    {
      "id":"ID_CEC-21-5554|ST_1|CODE_09006|SX_M|RISK_3|AGE_25|SES_1|SCO_3|CD4_1|DRUG_1|MET_NA|APP_0|RES_1|REC_0|VEN_0|CL_122|NAT_mex|2021-11-16",
      "cluster":20,
      "patient_attributes":{
        "ehars_uid":"ID_CEC-21-5554|ST_1|CODE_09006|SX_M|RISK_3|AGE_25|SES_1|SCO_3|CD4_1|DRUG_1|MET_NA|APP_0|RES_1|REC_0|VEN_0|CL_122|NAT_mex|2021-11-16",
        "ST":"ST_1",
        "RISK":"RISK_3",
        "MET":"MET_NA",
        "NAT":"NAT_mex"
      }
    },
    {
      "id":"ID_CEC-22-7589|ST_1|CODE_09004|SX_M|RISK_3|AGE_28|SES_2|SCO_2|CD4_2|DRUG_1|MET_NA|APP_1|RES_1|REC_0|VEN_0|CL_122|NAT_mex|2022-05-19",
      "cluster":20,
      "patient_attributes":{
        "ehars_uid":"ID_CEC-22-7589|ST_1|CODE_09004|SX_M|RISK_3|AGE_28|SES_2|SCO_2|CD4_2|DRUG_1|MET_NA|APP_1|RES_1|REC_0|VEN_0|CL_122|NAT_mex|2022-05-19",
        "ST":"ST_1",
        "RISK":"RISK_3",
        "MET":"MET_NA",
        "NAT":"NAT_mex"
      }
    },
    {
      "id":"ID_CEC-22-8085|ST_1|CODE_09004|SX_M|RISK_3|AGE_30|SES_1|SCO_3|CD4_2|DRUG_1|MET_NA|APP_1|RES_1|REC_1|VEN_0|CL_122|NAT_mex|2022-06-27",
      "cluster":20,
      "patient_attributes":{
        "ehars_uid":"ID_CEC-22-8085|ST_1|CODE_09004|SX_M|RISK_3|AGE_30|SES_1|SCO_3|CD4_2|DRUG_1|MET_NA|APP_1|RES_1|REC_1|VEN_0|CL_122|NAT_mex|2022-06-27",
        "ST":"ST_1",
        "RISK":"RISK_3",
        "MET":"MET_NA",
        "NAT":"NAT_mex"
      }
    },
    {
      "id":"ID_CEC-22-9424|ST_1|CODE_09004|SX_M|RISK_3|AGE_21|SES_1|SCO_2|CD4_2|DRUG_0|MET_NA|APP_0|RES_1|REC_0|VEN_0|CL_122|NAT_mex|2022-10-27",
      "cluster":20,
      "patient_attributes":{
        "ehars_uid":"ID_CEC-22-9424|ST_1|CODE_09004|SX_M|RISK_3|AGE_21|SES_1|SCO_2|CD4_2|DRUG_0|MET_NA|APP_0|RES_1|REC_0|VEN_0|CL_122|NAT_mex|2022-10-27",
        "ST":"ST_1",
        "RISK":"RISK_3",
        "MET":"MET_NA",
        "NAT":"NAT_mex"
      }
    },
    {
      "id":"ID_CEC-19-0205|ST_1|CODE_09016|SX_M|RISK_NA|AGE_23|SES_NA|SCO_NA|CD4_2|DRUG_NA|MET_NA|APP_NA|RES_1|REC_0|VEN_NA|CL_122|NAT_NA|2019-09-06",
      "cluster":20,
      "patient_attributes":{
        "ehars_uid":"ID_CEC-19-0205|ST_1|CODE_09016|SX_M|RISK_NA|AGE_23|SES_NA|SCO_NA|CD4_2|DRUG_NA|MET_NA|APP_NA|RES_1|REC_0|VEN_NA|CL_122|NAT_NA|2019-09-06",
        "ST":"ST_1",
        "RISK":"RISK_NA",
        "MET":"MET_NA",
        "NAT":"NAT_NA"
      }
    },
    {
      "id":"ID_CEC-19-0483|ST_1|CODE_09004|SX_M|RISK_NA|AGE_30|SES_NA|SCO_NA|CD4_3|DRUG_NA|MET_NA|APP_NA|RES_1|REC_0|VEN_NA|CL_122|NAT_NA|2019-10-08",
      "cluster":20,
      "patient_attributes":{
        "ehars_uid":"ID_CEC-19-0483|ST_1|CODE_09004|SX_M|RISK_NA|AGE_30|SES_NA|SCO_NA|CD4_3|DRUG_NA|MET_NA|APP_NA|RES_1|REC_0|VEN_NA|CL_122|NAT_NA|2019-10-08",
        "ST":"ST_1",
        "RISK":"RISK_NA",
        "MET":"MET_NA",
        "NAT":"NAT_NA"
      }
    },
    {
      "id":"ID_CEC-19-0491|ST_1|CODE_09015|SX_M|RISK_NA|AGE_31|SES_NA|SCO_NA|CD4_3|DRUG_NA|MET_NA|APP_NA|RES_1|REC_0|VEN_NA|CL_122|NAT_NA|2019-10-09",
      "cluster":20,
      "patient_attributes":{
        "ehars_uid":"ID_CEC-19-0491|ST_1|CODE_09015|SX_M|RISK_NA|AGE_31|SES_NA|SCO_NA|CD4_3|DRUG_NA|MET_NA|APP_NA|RES_1|REC_0|VEN_NA|CL_122|NAT_NA|2019-10-09",
        "ST":"ST_1",
        "RISK":"RISK_NA",
        "MET":"MET_NA",
        "NAT":"NAT_NA"
      }
    },
    {
      "id":"ID_CEC-19-0503|ST_1|CODE_07106|SX_M|RISK_NA|AGE_50|SES_NA|SCO_NA|CD4_2|DRUG_NA|MET_NA|APP_NA|RES_1|REC_0|VEN_NA|CL_122|NAT_NA|2019-10-09",
      "cluster":20,
      "patient_attributes":{
        "ehars_uid":"ID_CEC-19-0503|ST_1|CODE_07106|SX_M|RISK_NA|AGE_50|SES_NA|SCO_NA|CD4_2|DRUG_NA|MET_NA|APP_NA|RES_1|REC_0|VEN_NA|CL_122|NAT_NA|2019-10-09",
        "ST":"ST_1",
        "RISK":"RISK_NA",
        "MET":"MET_NA",
        "NAT":"NAT_NA"
      }
    },
    {
      "id":"ID_CEC-21-2572|ST_1|CODE_09013|SX_M|RISK_3|AGE_32|SES_2|SCO_3|CD4_1|DRUG_1|MET_NA|APP_1|RES_1|REC_0|VEN_0|CL_27|NAT_mex|2021-02-08",
      "cluster":21,
      "patient_attributes":{
        "ehars_uid":"ID_CEC-21-2572|ST_1|CODE_09013|SX_M|RISK_3|AGE_32|SES_2|SCO_3|CD4_1|DRUG_1|MET_NA|APP_1|RES_1|REC_0|VEN_0|CL_27|NAT_mex|2021-02-08",
        "ST":"ST_1",
        "RISK":"RISK_3",
        "MET":"MET_NA",
        "NAT":"NAT_mex"
      }
    },
    {
      "id":"ID_CEC-21-2830|ST_1|CODE_09007|SX_M|RISK_3|AGE_19|SES_1|SCO_2|CD4_3|DRUG_1|MET_NA|APP_1|RES_1|REC_0|VEN_1|CL_27|NAT_mex|2021-03-03",
      "cluster":21,
      "patient_attributes":{
        "ehars_uid":"ID_CEC-21-2830|ST_1|CODE_09007|SX_M|RISK_3|AGE_19|SES_1|SCO_2|CD4_3|DRUG_1|MET_NA|APP_1|RES_1|REC_0|VEN_1|CL_27|NAT_mex|2021-03-03",
        "ST":"ST_1",
        "RISK":"RISK_3",
        "MET":"MET_NA",
        "NAT":"NAT_mex"
      }
    },
    {
      "id":"ID_CEC-21-4107|ST_1|CODE_09007|SX_M|RISK_3|AGE_31|SES_1|SCO_3|CD4_2|DRUG_0|MET_NA|APP_0|RES_1|REC_0|VEN_NA|CL_27|NAT_mex|2021-06-23",
      "cluster":21,
      "patient_attributes":{
        "ehars_uid":"ID_CEC-21-4107|ST_1|CODE_09007|SX_M|RISK_3|AGE_31|SES_1|SCO_3|CD4_2|DRUG_0|MET_NA|APP_0|RES_1|REC_0|VEN_NA|CL_27|NAT_mex|2021-06-23",
        "ST":"ST_1",
        "RISK":"RISK_3",
        "MET":"MET_NA",
        "NAT":"NAT_mex"
      }
    },
    {
      "id":"ID_CEC-21-4179|ST_1|CODE_09007|SX_M|RISK_3|AGE_24|SES_1|SCO_2|CD4_1|DRUG_0|MET_NA|APP_1|RES_1|REC_0|VEN_0|CL_27|NAT_mex|2021-07-02",
      "cluster":21,
      "patient_attributes":{
        "ehars_uid":"ID_CEC-21-4179|ST_1|CODE_09007|SX_M|RISK_3|AGE_24|SES_1|SCO_2|CD4_1|DRUG_0|MET_NA|APP_1|RES_1|REC_0|VEN_0|CL_27|NAT_mex|2021-07-02",
        "ST":"ST_1",
        "RISK":"RISK_3",
        "MET":"MET_NA",
        "NAT":"NAT_mex"
      }
    },
    {
      "id":"ID_CEC-21-4216|ST_1|CODE_09007|SX_M|RISK_3|AGE_23|SES_1|SCO_2|CD4_2|DRUG_NA|MET_NA|APP_1|RES_5|REC_0|VEN_NA|CL_27|NAT_mex|2021-07-05",
      "cluster":21,
      "patient_attributes":{
        "ehars_uid":"ID_CEC-21-4216|ST_1|CODE_09007|SX_M|RISK_3|AGE_23|SES_1|SCO_2|CD4_2|DRUG_NA|MET_NA|APP_1|RES_5|REC_0|VEN_NA|CL_27|NAT_mex|2021-07-05",
        "ST":"ST_1",
        "RISK":"RISK_3",
        "MET":"MET_NA",
        "NAT":"NAT_mex"
      }
    },
    {
      "id":"ID_CEC-21-4628|ST_1|CODE_09012|SX_M|RISK_3|AGE_18|SES_1|SCO_2|CD4_1|DRUG_0|MET_NA|APP_0|RES_1|REC_0|VEN_0|CL_27|NAT_mex|2021-08-19",
      "cluster":21,
      "patient_attributes":{
        "ehars_uid":"ID_CEC-21-4628|ST_1|CODE_09012|SX_M|RISK_3|AGE_18|SES_1|SCO_2|CD4_1|DRUG_0|MET_NA|APP_0|RES_1|REC_0|VEN_0|CL_27|NAT_mex|2021-08-19",
        "ST":"ST_1",
        "RISK":"RISK_3",
        "MET":"MET_NA",
        "NAT":"NAT_mex"
      }
    },
    {
      "id":"ID_CEC-21-5704|ST_1|CODE_09015|SX_M|RISK_3|AGE_22|SES_1|SCO_2|CD4_2|DRUG_1|MET_NA|APP_0|RES_1|REC_0|VEN_0|CL_27|NAT_mex|2021-11-26",
      "cluster":21,
      "patient_attributes":{
        "ehars_uid":"ID_CEC-21-5704|ST_1|CODE_09015|SX_M|RISK_3|AGE_22|SES_1|SCO_2|CD4_2|DRUG_1|MET_NA|APP_0|RES_1|REC_0|VEN_0|CL_27|NAT_mex|2021-11-26",
        "ST":"ST_1",
        "RISK":"RISK_3",
        "MET":"MET_NA",
        "NAT":"NAT_mex"
      }
    },
    {
      "id":"ID_CEC-22-6682|ST_1|CODE_09007|SX_F|RISK_4|AGE_18|SES_1|SCO_2|CD4_2|DRUG_0|MET_NA|APP_NA|RES_5|REC_0|VEN_NA|CL_27|NAT_mex|2022-03-04",
      "cluster":21,
      "patient_attributes":{
        "ehars_uid":"ID_CEC-22-6682|ST_1|CODE_09007|SX_F|RISK_4|AGE_18|SES_1|SCO_2|CD4_2|DRUG_0|MET_NA|APP_NA|RES_5|REC_0|VEN_NA|CL_27|NAT_mex|2022-03-04",
        "ST":"ST_1",
        "RISK":"RISK_4",
        "MET":"MET_NA",
        "NAT":"NAT_mex"
      }
    },
    {
      "id":"ID_CEC-22-8117|ST_1|CODE_09011|SX_M|RISK_3|AGE_23|SES_2|SCO_3|CD4_2|DRUG_1|MET_NA|APP_1|RES_1|REC_0|VEN_0|CL_27|NAT_mex|2022-06-29",
      "cluster":21,
      "patient_attributes":{
        "ehars_uid":"ID_CEC-22-8117|ST_1|CODE_09011|SX_M|RISK_3|AGE_23|SES_2|SCO_3|CD4_2|DRUG_1|MET_NA|APP_1|RES_1|REC_0|VEN_0|CL_27|NAT_mex|2022-06-29",
        "ST":"ST_1",
        "RISK":"RISK_3",
        "MET":"MET_NA",
        "NAT":"NAT_mex"
      }
    },
    {
      "id":"ID_CEC-20-1126|ST_1|CODE_09007|SX_M|RISK_3|AGE_21|SES_2|SCO_2|CD4_1|DRUG_1|MET_NA|APP_0|RES_1|REC_0|VEN_1|CL_27|NAT_mex|2020-08-12",
      "cluster":21,
      "patient_attributes":{
        "ehars_uid":"ID_CEC-20-1126|ST_1|CODE_09007|SX_M|RISK_3|AGE_21|SES_2|SCO_2|CD4_1|DRUG_1|MET_NA|APP_0|RES_1|REC_0|VEN_1|CL_27|NAT_mex|2020-08-12",
        "ST":"ST_1",
        "RISK":"RISK_3",
        "MET":"MET_NA",
        "NAT":"NAT_mex"
      }
    },
    {
      "id":"ID_CEC-20-1445|ST_1|CODE_09011|SX_M|RISK_NA|AGE_24|SES_NA|SCO_NA|CD4_1|DRUG_NA|MET_NA|APP_NA|RES_1|REC_0|VEN_NA|CL_27|NAT_mex|2020-09-15",
      "cluster":21,
      "patient_attributes":{
        "ehars_uid":"ID_CEC-20-1445|ST_1|CODE_09011|SX_M|RISK_NA|AGE_24|SES_NA|SCO_NA|CD4_1|DRUG_NA|MET_NA|APP_NA|RES_1|REC_0|VEN_NA|CL_27|NAT_mex|2020-09-15",
        "ST":"ST_1",
        "RISK":"RISK_NA",
        "MET":"MET_NA",
        "NAT":"NAT_mex"
      }
    },
    {
      "id":"ID_CEC-21-2452|ST_1|CODE_09011|SX_M|RISK_2|AGE_28|SES_2|SCO_3|CD4_2|DRUG_0|MET_NA|APP_0|RES_1|REC_1|VEN_NA|CL_27|NAT_mex|2021-01-25",
      "cluster":21,
      "patient_attributes":{
        "ehars_uid":"ID_CEC-21-2452|ST_1|CODE_09011|SX_M|RISK_2|AGE_28|SES_2|SCO_3|CD4_2|DRUG_0|MET_NA|APP_0|RES_1|REC_1|VEN_NA|CL_27|NAT_mex|2021-01-25",
        "ST":"ST_1",
        "RISK":"RISK_2",
        "MET":"MET_NA",
        "NAT":"NAT_mex"
      }
    },
    {
      "id":"ID_CEC-19-0433|ST_1|CODE_09013|SX_M|RISK_NA|AGE_34|SES_NA|SCO_NA|CD4_2|DRUG_NA|MET_NA|APP_NA|RES_1|REC_0|VEN_NA|CL_27|NAT_NA|2019-10-02",
      "cluster":21,
      "patient_attributes":{
        "ehars_uid":"ID_CEC-19-0433|ST_1|CODE_09013|SX_M|RISK_NA|AGE_34|SES_NA|SCO_NA|CD4_2|DRUG_NA|MET_NA|APP_NA|RES_1|REC_0|VEN_NA|CL_27|NAT_NA|2019-10-02",
        "ST":"ST_1",
        "RISK":"RISK_NA",
        "MET":"MET_NA",
        "NAT":"NAT_NA"
      }
    },
    {
      "id":"ID_CEC-21-3068|ST_2|CODE_15109|SX_M|RISK_3|AGE_21|SES_2|SCO_2|CD4_3|DRUG_NA|MET_NA|APP_NA|RES_1|REC_1|VEN_0|CL_369|NAT_mex|2021-03-24",
      "cluster":22,
      "patient_attributes":{
        "ehars_uid":"ID_CEC-21-3068|ST_2|CODE_15109|SX_M|RISK_3|AGE_21|SES_2|SCO_2|CD4_3|DRUG_NA|MET_NA|APP_NA|RES_1|REC_1|VEN_0|CL_369|NAT_mex|2021-03-24",
        "ST":"ST_2",
        "RISK":"RISK_3",
        "MET":"MET_NA",
        "NAT":"NAT_mex"
      }
    },
    {
      "id":"ID_CEC-21-4002|ST_1|CODE_09013|SX_M|RISK_3|AGE_33|SES_1|SCO_1|CD4_2|DRUG_0|MET_NA|APP_0|RES_1|REC_1|VEN_0|CL_369|NAT_mex|2021-06-16",
      "cluster":22,
      "patient_attributes":{
        "ehars_uid":"ID_CEC-21-4002|ST_1|CODE_09013|SX_M|RISK_3|AGE_33|SES_1|SCO_1|CD4_2|DRUG_0|MET_NA|APP_0|RES_1|REC_1|VEN_0|CL_369|NAT_mex|2021-06-16",
        "ST":"ST_1",
        "RISK":"RISK_3",
        "MET":"MET_NA",
        "NAT":"NAT_mex"
      }
    },
    {
      "id":"ID_CEC-21-4212|ST_2|CODE_15033|SX_M|RISK_3|AGE_30|SES_2|SCO_3|CD4_2|DRUG_1|MET_NA|APP_1|RES_1|REC_0|VEN_1|CL_369|NAT_mex|2021-07-06",
      "cluster":22,
      "patient_attributes":{
        "ehars_uid":"ID_CEC-21-4212|ST_2|CODE_15033|SX_M|RISK_3|AGE_30|SES_2|SCO_3|CD4_2|DRUG_1|MET_NA|APP_1|RES_1|REC_0|VEN_1|CL_369|NAT_mex|2021-07-06",
        "ST":"ST_2",
        "RISK":"RISK_3",
        "MET":"MET_NA",
        "NAT":"NAT_mex"
      }
    },
    {
      "id":"ID_CEC-21-4682|ST_2|CODE_15109|SX_M|RISK_3|AGE_20|SES_2|SCO_2|CD4_1|DRUG_0|MET_NA|APP_1|RES_1|REC_0|VEN_0|CL_369|NAT_mex|2021-08-26",
      "cluster":22,
      "patient_attributes":{
        "ehars_uid":"ID_CEC-21-4682|ST_2|CODE_15109|SX_M|RISK_3|AGE_20|SES_2|SCO_2|CD4_1|DRUG_0|MET_NA|APP_1|RES_1|REC_0|VEN_0|CL_369|NAT_mex|2021-08-26",
        "ST":"ST_2",
        "RISK":"RISK_3",
        "MET":"MET_NA",
        "NAT":"NAT_mex"
      }
    },
    {
      "id":"ID_CEC-22-6104|ST_1|CODE_09003|SX_M|RISK_3|AGE_37|SES_2|SCO_3|CD4_3|DRUG_1|MET_1|APP_1|RES_1|REC_1|VEN_1|CL_369|NAT_mex|2022-01-13",
      "cluster":22,
      "patient_attributes":{
        "ehars_uid":"ID_CEC-22-6104|ST_1|CODE_09003|SX_M|RISK_3|AGE_37|SES_2|SCO_3|CD4_3|DRUG_1|MET_1|APP_1|RES_1|REC_1|VEN_1|CL_369|NAT_mex|2022-01-13",
        "ST":"ST_1",
        "RISK":"RISK_3",
        "MET":"MET_1",
        "NAT":"NAT_mex"
      }
    },
    {
      "id":"ID_CEC-22-7220|ST_1|CODE_09003|SX_M|RISK_3|AGE_56|SES_2|SCO_2|CD4_2|DRUG_1|MET_NA|APP_1|RES_1|REC_0|VEN_0|CL_369|NAT_mex|2022-04-21",
      "cluster":22,
      "patient_attributes":{
        "ehars_uid":"ID_CEC-22-7220|ST_1|CODE_09003|SX_M|RISK_3|AGE_56|SES_2|SCO_2|CD4_2|DRUG_1|MET_NA|APP_1|RES_1|REC_0|VEN_0|CL_369|NAT_mex|2022-04-21",
        "ST":"ST_1",
        "RISK":"RISK_3",
        "MET":"MET_NA",
        "NAT":"NAT_mex"
      }
    },
    {
      "id":"ID_CEC-22-7522|ST_2|CODE_15033|SX_M|RISK_3|AGE_26|SES_2|SCO_2|CD4_2|DRUG_1|MET_NA|APP_1|RES_1|REC_0|VEN_0|CL_369|NAT_mex|2022-05-16",
      "cluster":22,
      "patient_attributes":{
        "ehars_uid":"ID_CEC-22-7522|ST_2|CODE_15033|SX_M|RISK_3|AGE_26|SES_2|SCO_2|CD4_2|DRUG_1|MET_NA|APP_1|RES_1|REC_0|VEN_0|CL_369|NAT_mex|2022-05-16",
        "ST":"ST_2",
        "RISK":"RISK_3",
        "MET":"MET_NA",
        "NAT":"NAT_mex"
      }
    },
    {
      "id":"ID_CEC-22-7889|ST_2|CODE_15033|SX_M|RISK_3|AGE_39|SES_2|SCO_2|CD4_2|DRUG_1|MET_NA|APP_1|RES_1|REC_0|VEN_0|CL_369|NAT_mex|2022-06-09",
      "cluster":22,
      "patient_attributes":{
        "ehars_uid":"ID_CEC-22-7889|ST_2|CODE_15033|SX_M|RISK_3|AGE_39|SES_2|SCO_2|CD4_2|DRUG_1|MET_NA|APP_1|RES_1|REC_0|VEN_0|CL_369|NAT_mex|2022-06-09",
        "ST":"ST_2",
        "RISK":"RISK_3",
        "MET":"MET_NA",
        "NAT":"NAT_mex"
      }
    },
    {
      "id":"ID_CEC-22-7926|ST_2|CODE_15033|SX_M|RISK_3|AGE_22|SES_2|SCO_2|CD4_2|DRUG_1|MET_NA|APP_1|RES_1|REC_0|VEN_1|CL_369|NAT_mex|2022-06-13",
      "cluster":22,
      "patient_attributes":{
        "ehars_uid":"ID_CEC-22-7926|ST_2|CODE_15033|SX_M|RISK_3|AGE_22|SES_2|SCO_2|CD4_2|DRUG_1|MET_NA|APP_1|RES_1|REC_0|VEN_1|CL_369|NAT_mex|2022-06-13",
        "ST":"ST_2",
        "RISK":"RISK_3",
        "MET":"MET_NA",
        "NAT":"NAT_mex"
      }
    },
    {
      "id":"ID_CEC-22-8637|ST_2|CODE_15020|SX_M|RISK_3|AGE_26|SES_2|SCO_2|CD4_1|DRUG_1|MET_0|APP_1|RES_1|REC_0|VEN_1|CL_369|NAT_mex|2022-08-16",
      "cluster":22,
      "patient_attributes":{
        "ehars_uid":"ID_CEC-22-8637|ST_2|CODE_15020|SX_M|RISK_3|AGE_26|SES_2|SCO_2|CD4_1|DRUG_1|MET_0|APP_1|RES_1|REC_0|VEN_1|CL_369|NAT_mex|2022-08-16",
        "ST":"ST_2",
        "RISK":"RISK_3",
        "MET":"MET_0",
        "NAT":"NAT_mex"
      }
    },
    {
      "id":"ID_CEC-21-2450|ST_1|CODE_09007|SX_M|RISK_3|AGE_40|SES_2|SCO_3|CD4_3|DRUG_1|MET_NA|APP_1|RES_1|REC_1|VEN_NA|CL_369|NAT_mex|2021-01-21",
      "cluster":22,
      "patient_attributes":{
        "ehars_uid":"ID_CEC-21-2450|ST_1|CODE_09007|SX_M|RISK_3|AGE_40|SES_2|SCO_3|CD4_3|DRUG_1|MET_NA|APP_1|RES_1|REC_1|VEN_NA|CL_369|NAT_mex|2021-01-21",
        "ST":"ST_1",
        "RISK":"RISK_3",
        "MET":"MET_NA",
        "NAT":"NAT_mex"
      }
    },
    {
      "id":"ID_CEC-19-0329|ST_1|CODE_09016|SX_M|RISK_NA|AGE_31|SES_NA|SCO_NA|CD4_1|DRUG_NA|MET_NA|APP_NA|RES_1|REC_0|VEN_NA|CL_369|NAT_NA|2019-09-18",
      "cluster":22,
      "patient_attributes":{
        "ehars_uid":"ID_CEC-19-0329|ST_1|CODE_09016|SX_M|RISK_NA|AGE_31|SES_NA|SCO_NA|CD4_1|DRUG_NA|MET_NA|APP_NA|RES_1|REC_0|VEN_NA|CL_369|NAT_NA|2019-09-18",
        "ST":"ST_1",
        "RISK":"RISK_NA",
        "MET":"MET_NA",
        "NAT":"NAT_NA"
      }
    },
    {
      "id":"ID_CEC-21-2984|ST_1|CODE_09005|SX_M|RISK_3|AGE_42|SES_1|SCO_2|CD4_2|DRUG_0|MET_NA|APP_1|RES_2|REC_0|VEN_0|CL_64|NAT_mex|2021-03-17",
      "cluster":23,
      "patient_attributes":{
        "ehars_uid":"ID_CEC-21-2984|ST_1|CODE_09005|SX_M|RISK_3|AGE_42|SES_1|SCO_2|CD4_2|DRUG_0|MET_NA|APP_1|RES_2|REC_0|VEN_0|CL_64|NAT_mex|2021-03-17",
        "ST":"ST_1",
        "RISK":"RISK_3",
        "MET":"MET_NA",
        "NAT":"NAT_mex"
      }
    },
    {
      "id":"ID_CEC-21-3161|ST_1|CODE_07106|SX_M|RISK_3|AGE_42|SES_2|SCO_2|CD4_1|DRUG_1|MET_NA|APP_0|RES_2|REC_0|VEN_0|CL_64|NAT_mex|2021-04-05",
      "cluster":23,
      "patient_attributes":{
        "ehars_uid":"ID_CEC-21-3161|ST_1|CODE_07106|SX_M|RISK_3|AGE_42|SES_2|SCO_2|CD4_1|DRUG_1|MET_NA|APP_0|RES_2|REC_0|VEN_0|CL_64|NAT_mex|2021-04-05",
        "ST":"ST_1",
        "RISK":"RISK_3",
        "MET":"MET_NA",
        "NAT":"NAT_mex"
      }
    },
    {
      "id":"ID_CEC-21-5510|ST_1|CODE_09003|SX_M|RISK_3|AGE_54|SES_2|SCO_3|CD4_1|DRUG_1|MET_NA|APP_0|RES_2|REC_0|VEN_NA|CL_64|NAT_mex|2021-11-05",
      "cluster":23,
      "patient_attributes":{
        "ehars_uid":"ID_CEC-21-5510|ST_1|CODE_09003|SX_M|RISK_3|AGE_54|SES_2|SCO_3|CD4_1|DRUG_1|MET_NA|APP_0|RES_2|REC_0|VEN_NA|CL_64|NAT_mex|2021-11-05",
        "ST":"ST_1",
        "RISK":"RISK_3",
        "MET":"MET_NA",
        "NAT":"NAT_mex"
      }
    },
    {
      "id":"ID_CEC-21-5657|ST_2|CODE_15058|SX_M|RISK_3|AGE_27|SES_2|SCO_2|CD4_2|DRUG_1|MET_NA|APP_1|RES_2|REC_0|VEN_0|CL_64|NAT_mex|2021-11-23",
      "cluster":23,
      "patient_attributes":{
        "ehars_uid":"ID_CEC-21-5657|ST_2|CODE_15058|SX_M|RISK_3|AGE_27|SES_2|SCO_2|CD4_2|DRUG_1|MET_NA|APP_1|RES_2|REC_0|VEN_0|CL_64|NAT_mex|2021-11-23",
        "ST":"ST_2",
        "RISK":"RISK_3",
        "MET":"MET_NA",
        "NAT":"NAT_mex"
      }
    },
    {
      "id":"ID_CEC-21-5658|ST_2|CODE_15058|SX_M|RISK_3|AGE_20|SES_2|SCO_2|CD4_2|DRUG_0|MET_NA|APP_1|RES_2|REC_1|VEN_0|CL_64|NAT_mex|2021-11-23",
      "cluster":23,
      "patient_attributes":{
        "ehars_uid":"ID_CEC-21-5658|ST_2|CODE_15058|SX_M|RISK_3|AGE_20|SES_2|SCO_2|CD4_2|DRUG_0|MET_NA|APP_1|RES_2|REC_1|VEN_0|CL_64|NAT_mex|2021-11-23",
        "ST":"ST_2",
        "RISK":"RISK_3",
        "MET":"MET_NA",
        "NAT":"NAT_mex"
      }
    },
    {
      "id":"ID_CEC-22-7242|ST_2|CODE_15002|SX_M|RISK_3|AGE_25|SES_2|SCO_2|CD4_2|DRUG_0|MET_NA|APP_1|RES_2|REC_0|VEN_0|CL_64|NAT_mex|2022-04-22",
      "cluster":23,
      "patient_attributes":{
        "ehars_uid":"ID_CEC-22-7242|ST_2|CODE_15002|SX_M|RISK_3|AGE_25|SES_2|SCO_2|CD4_2|DRUG_0|MET_NA|APP_1|RES_2|REC_0|VEN_0|CL_64|NAT_mex|2022-04-22",
        "ST":"ST_2",
        "RISK":"RISK_3",
        "MET":"MET_NA",
        "NAT":"NAT_mex"
      }
    },
    {
      "id":"ID_CEC-22-7574|ST_1|CODE_07106|SX_M|RISK_3|AGE_22|SES_2|SCO_2|CD4_2|DRUG_0|MET_NA|APP_0|RES_2|REC_0|VEN_NA|CL_64|NAT_mex|2022-05-18",
      "cluster":23,
      "patient_attributes":{
        "ehars_uid":"ID_CEC-22-7574|ST_1|CODE_07106|SX_M|RISK_3|AGE_22|SES_2|SCO_2|CD4_2|DRUG_0|MET_NA|APP_0|RES_2|REC_0|VEN_NA|CL_64|NAT_mex|2022-05-18",
        "ST":"ST_1",
        "RISK":"RISK_3",
        "MET":"MET_NA",
        "NAT":"NAT_mex"
      }
    },
    {
      "id":"ID_CEC-20-2221|ST_2|CODE_15033|SX_M|RISK_3|AGE_27|SES_1|SCO_3|CD4_1|DRUG_1|MET_NA|APP_0|RES_2|REC_0|VEN_0|CL_64|NAT_mex|2020-12-07",
      "cluster":23,
      "patient_attributes":{
        "ehars_uid":"ID_CEC-20-2221|ST_2|CODE_15033|SX_M|RISK_3|AGE_27|SES_1|SCO_3|CD4_1|DRUG_1|MET_NA|APP_0|RES_2|REC_0|VEN_0|CL_64|NAT_mex|2020-12-07",
        "ST":"ST_2",
        "RISK":"RISK_3",
        "MET":"MET_NA",
        "NAT":"NAT_mex"
      }
    },
    {
      "id":"ID_CEC-20-2289|ST_1|CODE_09016|SX_M|RISK_3|AGE_28|SES_2|SCO_3|CD4_2|DRUG_0|MET_NA|APP_1|RES_2|REC_NA|VEN_0|CL_64|NAT_mex|2020-12-15",
      "cluster":23,
      "patient_attributes":{
        "ehars_uid":"ID_CEC-20-2289|ST_1|CODE_09016|SX_M|RISK_3|AGE_28|SES_2|SCO_3|CD4_2|DRUG_0|MET_NA|APP_1|RES_2|REC_NA|VEN_0|CL_64|NAT_mex|2020-12-15",
        "ST":"ST_1",
        "RISK":"RISK_3",
        "MET":"MET_NA",
        "NAT":"NAT_mex"
      }
    },
    {
      "id":"ID_CEC-20-2291|ST_1|CODE_09016|SX_M|RISK_3|AGE_30|SES_1|SCO_2|CD4_3|DRUG_0|MET_NA|APP_1|RES_2|REC_NA|VEN_0|CL_64|NAT_mex|2020-12-15",
      "cluster":23,
      "patient_attributes":{
        "ehars_uid":"ID_CEC-20-2291|ST_1|CODE_09016|SX_M|RISK_3|AGE_30|SES_1|SCO_2|CD4_3|DRUG_0|MET_NA|APP_1|RES_2|REC_NA|VEN_0|CL_64|NAT_mex|2020-12-15",
        "ST":"ST_1",
        "RISK":"RISK_3",
        "MET":"MET_NA",
        "NAT":"NAT_mex"
      }
    },
    {
      "id":"ID_CEC-19-0802|ST_2|CODE_15033|SX_M|RISK_NA|AGE_24|SES_NA|SCO_NA|CD4_3|DRUG_NA|MET_NA|APP_NA|RES_2|REC_1|VEN_NA|CL_64|NAT_NA|2019-11-13",
      "cluster":23,
      "patient_attributes":{
        "ehars_uid":"ID_CEC-19-0802|ST_2|CODE_15033|SX_M|RISK_NA|AGE_24|SES_NA|SCO_NA|CD4_3|DRUG_NA|MET_NA|APP_NA|RES_2|REC_1|VEN_NA|CL_64|NAT_NA|2019-11-13",
        "ST":"ST_2",
        "RISK":"RISK_NA",
        "MET":"MET_NA",
        "NAT":"NAT_NA"
      }
    },
    {
      "id":"ID_CEC-19-0331|ST_1|CODE_07106|SX_M|RISK_NA|AGE_50|SES_NA|SCO_NA|CD4_2|DRUG_NA|MET_NA|APP_NA|RES_2|REC_1|VEN_NA|CL_64|NAT_NA|2019-09-19",
      "cluster":23,
      "patient_attributes":{
        "ehars_uid":"ID_CEC-19-0331|ST_1|CODE_07106|SX_M|RISK_NA|AGE_50|SES_NA|SCO_NA|CD4_2|DRUG_NA|MET_NA|APP_NA|RES_2|REC_1|VEN_NA|CL_64|NAT_NA|2019-09-19",
        "ST":"ST_1",
        "RISK":"RISK_NA",
        "MET":"MET_NA",
        "NAT":"NAT_NA"
      }
    },
    {
      "id":"ID_CEC-20-1549|ST_2|CODE_15033|SX_M|RISK_3|AGE_36|SES_2|SCO_3|CD4_2|DRUG_1|MET_NA|APP_1|RES_1|REC_0|VEN_1|CL_149|NAT_mex|2020-09-29",
      "cluster":24,
      "patient_attributes":{
        "ehars_uid":"ID_CEC-20-1549|ST_2|CODE_15033|SX_M|RISK_3|AGE_36|SES_2|SCO_3|CD4_2|DRUG_1|MET_NA|APP_1|RES_1|REC_0|VEN_1|CL_149|NAT_mex|2020-09-29",
        "ST":"ST_2",
        "RISK":"RISK_3",
        "MET":"MET_NA",
        "NAT":"NAT_mex"
      }
    },
    {
      "id":"ID_CEC-21-5300|ST_1|CODE_07106|SX_M|RISK_NA|AGE_28|SES_NA|SCO_NA|CD4_2|DRUG_NA|MET_NA|APP_NA|RES_1|REC_0|VEN_NA|CL_149|NAT_mex|2021-10-21",
      "cluster":24,
      "patient_attributes":{
        "ehars_uid":"ID_CEC-21-5300|ST_1|CODE_07106|SX_M|RISK_NA|AGE_28|SES_NA|SCO_NA|CD4_2|DRUG_NA|MET_NA|APP_NA|RES_1|REC_0|VEN_NA|CL_149|NAT_mex|2021-10-21",
        "ST":"ST_1",
        "RISK":"RISK_NA",
        "MET":"MET_NA",
        "NAT":"NAT_mex"
      }
    },
    {
      "id":"ID_CEC-22-6925|ST_1|CODE_09011|SX_M|RISK_3|AGE_31|SES_2|SCO_2|CD4_2|DRUG_1|MET_NA|APP_1|RES_1|REC_0|VEN_1|CL_149|NAT_mex|2022-03-24",
      "cluster":24,
      "patient_attributes":{
        "ehars_uid":"ID_CEC-22-6925|ST_1|CODE_09011|SX_M|RISK_3|AGE_31|SES_2|SCO_2|CD4_2|DRUG_1|MET_NA|APP_1|RES_1|REC_0|VEN_1|CL_149|NAT_mex|2022-03-24",
        "ST":"ST_1",
        "RISK":"RISK_3",
        "MET":"MET_NA",
        "NAT":"NAT_mex"
      }
    },
    {
      "id":"ID_CEC-22-7552|ST_1|CODE_09006|SX_M|RISK_3|AGE_28|SES_2|SCO_2|CD4_1|DRUG_1|MET_NA|APP_0|RES_1|REC_0|VEN_0|CL_149|NAT_mex|2022-05-16",
      "cluster":24,
      "patient_attributes":{
        "ehars_uid":"ID_CEC-22-7552|ST_1|CODE_09006|SX_M|RISK_3|AGE_28|SES_2|SCO_2|CD4_1|DRUG_1|MET_NA|APP_0|RES_1|REC_0|VEN_0|CL_149|NAT_mex|2022-05-16",
        "ST":"ST_1",
        "RISK":"RISK_3",
        "MET":"MET_NA",
        "NAT":"NAT_mex"
      }
    },
    {
      "id":"ID_CEC-22-8980|ST_1|CODE_09007|SX_M|RISK_3|AGE_29|SES_2|SCO_2|CD4_1|DRUG_0|MET_NA|APP_0|RES_1|REC_0|VEN_0|CL_149|NAT_mex|2022-09-13",
      "cluster":24,
      "patient_attributes":{
        "ehars_uid":"ID_CEC-22-8980|ST_1|CODE_09007|SX_M|RISK_3|AGE_29|SES_2|SCO_2|CD4_1|DRUG_0|MET_NA|APP_0|RES_1|REC_0|VEN_0|CL_149|NAT_mex|2022-09-13",
        "ST":"ST_1",
        "RISK":"RISK_3",
        "MET":"MET_NA",
        "NAT":"NAT_mex"
      }
    },
    {
      "id":"ID_CEC-22-9488|ST_1|CODE_07106|SX_M|RISK_3|AGE_51|SES_2|SCO_2|CD4_2|DRUG_1|MET_NA|APP_0|RES_1|REC_0|VEN_0|CL_149|NAT_mex|2022-11-04",
      "cluster":24,
      "patient_attributes":{
        "ehars_uid":"ID_CEC-22-9488|ST_1|CODE_07106|SX_M|RISK_3|AGE_51|SES_2|SCO_2|CD4_2|DRUG_1|MET_NA|APP_0|RES_1|REC_0|VEN_0|CL_149|NAT_mex|2022-11-04",
        "ST":"ST_1",
        "RISK":"RISK_3",
        "MET":"MET_NA",
        "NAT":"NAT_mex"
      }
    },
    {
      "id":"ID_CEC-22-9881|ST_1|CODE_09003|SX_M|RISK_3|AGE_26|SES_1|SCO_3|CD4_1|DRUG_1|MET_NA|APP_1|RES_1|REC_0|VEN_0|CL_149|NAT_mex|2022-12-15",
      "cluster":24,
      "patient_attributes":{
        "ehars_uid":"ID_CEC-22-9881|ST_1|CODE_09003|SX_M|RISK_3|AGE_26|SES_1|SCO_3|CD4_1|DRUG_1|MET_NA|APP_1|RES_1|REC_0|VEN_0|CL_149|NAT_mex|2022-12-15",
        "ST":"ST_1",
        "RISK":"RISK_3",
        "MET":"MET_NA",
        "NAT":"NAT_mex"
      }
    },
    {
      "id":"ID_CEC-19-0628|ST_2|CODE_15033|SX_M|RISK_NA|AGE_19|SES_NA|SCO_NA|CD4_2|DRUG_NA|MET_NA|APP_NA|RES_1|REC_0|VEN_NA|CL_149|NAT_NA|2019-10-23",
      "cluster":24,
      "patient_attributes":{
        "ehars_uid":"ID_CEC-19-0628|ST_2|CODE_15033|SX_M|RISK_NA|AGE_19|SES_NA|SCO_NA|CD4_2|DRUG_NA|MET_NA|APP_NA|RES_1|REC_0|VEN_NA|CL_149|NAT_NA|2019-10-23",
        "ST":"ST_2",
        "RISK":"RISK_NA",
        "MET":"MET_NA",
        "NAT":"NAT_NA"
      }
    },
    {
      "id":"ID_CEC-19-0801|ST_2|CODE_15058|SX_M|RISK_NA|AGE_19|SES_NA|SCO_NA|CD4_2|DRUG_NA|MET_NA|APP_NA|RES_1|REC_0|VEN_NA|CL_149|NAT_NA|2019-11-13",
      "cluster":24,
      "patient_attributes":{
        "ehars_uid":"ID_CEC-19-0801|ST_2|CODE_15058|SX_M|RISK_NA|AGE_19|SES_NA|SCO_NA|CD4_2|DRUG_NA|MET_NA|APP_NA|RES_1|REC_0|VEN_NA|CL_149|NAT_NA|2019-11-13",
        "ST":"ST_2",
        "RISK":"RISK_NA",
        "MET":"MET_NA",
        "NAT":"NAT_NA"
      }
    },
    {
      "id":"ID_CEC-19-0825|ST_2|CODE_15044|SX_M|RISK_NA|AGE_21|SES_NA|SCO_NA|CD4_2|DRUG_NA|MET_NA|APP_NA|RES_1|REC_1|VEN_NA|CL_149|NAT_NA|2019-11-15",
      "cluster":24,
      "patient_attributes":{
        "ehars_uid":"ID_CEC-19-0825|ST_2|CODE_15044|SX_M|RISK_NA|AGE_21|SES_NA|SCO_NA|CD4_2|DRUG_NA|MET_NA|APP_NA|RES_1|REC_1|VEN_NA|CL_149|NAT_NA|2019-11-15",
        "ST":"ST_2",
        "RISK":"RISK_NA",
        "MET":"MET_NA",
        "NAT":"NAT_NA"
      }
    },
    {
      "id":"ID_CEC-19-0881|ST_1|CODE_09004|SX_M|RISK_NA|AGE_19|SES_NA|SCO_NA|CD4_2|DRUG_NA|MET_NA|APP_NA|RES_1|REC_0|VEN_NA|CL_149|NAT_NA|2019-11-22",
      "cluster":24,
      "patient_attributes":{
        "ehars_uid":"ID_CEC-19-0881|ST_1|CODE_09004|SX_M|RISK_NA|AGE_19|SES_NA|SCO_NA|CD4_2|DRUG_NA|MET_NA|APP_NA|RES_1|REC_0|VEN_NA|CL_149|NAT_NA|2019-11-22",
        "ST":"ST_1",
        "RISK":"RISK_NA",
        "MET":"MET_NA",
        "NAT":"NAT_NA"
      }
    },
    {
      "id":"ID_CEC-20-1188|ST_2|CODE_15033|SX_M|RISK_3|AGE_21|SES_2|SCO_2|CD4_2|DRUG_1|MET_NA|APP_0|RES_1|REC_0|VEN_0|CL_149|NAT_mex|2020-08-18",
      "cluster":24,
      "patient_attributes":{
        "ehars_uid":"ID_CEC-20-1188|ST_2|CODE_15033|SX_M|RISK_3|AGE_21|SES_2|SCO_2|CD4_2|DRUG_1|MET_NA|APP_0|RES_1|REC_0|VEN_0|CL_149|NAT_mex|2020-08-18",
        "ST":"ST_2",
        "RISK":"RISK_3",
        "MET":"MET_NA",
        "NAT":"NAT_mex"
      }
    },
    {
      "id":"ID_CEC-21-2693|ST_2|CODE_15033|SX_M|RISK_3|AGE_28|SES_1|SCO_3|CD4_2|DRUG_1|MET_NA|APP_1|RES_1|REC_0|VEN_0|CL_391|NAT_mex|2021-02-18",
      "cluster":25,
      "patient_attributes":{
        "ehars_uid":"ID_CEC-21-2693|ST_2|CODE_15033|SX_M|RISK_3|AGE_28|SES_1|SCO_3|CD4_2|DRUG_1|MET_NA|APP_1|RES_1|REC_0|VEN_0|CL_391|NAT_mex|2021-02-18",
        "ST":"ST_2",
        "RISK":"RISK_3",
        "MET":"MET_NA",
        "NAT":"NAT_mex"
      }
    },
    {
      "id":"ID_CEC-21-2896|ST_2|CODE_15033|SX_M|RISK_3|AGE_29|SES_1|SCO_3|CD4_2|DRUG_1|MET_NA|APP_1|RES_1|REC_1|VEN_1|CL_391|NAT_mex|2021-02-23",
      "cluster":25,
      "patient_attributes":{
        "ehars_uid":"ID_CEC-21-2896|ST_2|CODE_15033|SX_M|RISK_3|AGE_29|SES_1|SCO_3|CD4_2|DRUG_1|MET_NA|APP_1|RES_1|REC_1|VEN_1|CL_391|NAT_mex|2021-02-23",
        "ST":"ST_2",
        "RISK":"RISK_3",
        "MET":"MET_NA",
        "NAT":"NAT_mex"
      }
    },
    {
      "id":"ID_CEC-21-3192|ST_2|CODE_15033|SX_M|RISK_3|AGE_36|SES_2|SCO_2|CD4_2|DRUG_0|MET_NA|APP_1|RES_1|REC_1|VEN_0|CL_391|NAT_mex|2021-04-06",
      "cluster":25,
      "patient_attributes":{
        "ehars_uid":"ID_CEC-21-3192|ST_2|CODE_15033|SX_M|RISK_3|AGE_36|SES_2|SCO_2|CD4_2|DRUG_0|MET_NA|APP_1|RES_1|REC_1|VEN_0|CL_391|NAT_mex|2021-04-06",
        "ST":"ST_2",
        "RISK":"RISK_3",
        "MET":"MET_NA",
        "NAT":"NAT_mex"
      }
    },
    {
      "id":"ID_CEC-21-4242|ST_2|CODE_15033|SX_M|RISK_3|AGE_21|SES_2|SCO_2|CD4_2|DRUG_0|MET_NA|APP_1|RES_1|REC_0|VEN_1|CL_391|NAT_mex|2021-07-08",
      "cluster":25,
      "patient_attributes":{
        "ehars_uid":"ID_CEC-21-4242|ST_2|CODE_15033|SX_M|RISK_3|AGE_21|SES_2|SCO_2|CD4_2|DRUG_0|MET_NA|APP_1|RES_1|REC_0|VEN_1|CL_391|NAT_mex|2021-07-08",
        "ST":"ST_2",
        "RISK":"RISK_3",
        "MET":"MET_NA",
        "NAT":"NAT_mex"
      }
    },
    {
      "id":"ID_CEC-21-4546|ST_1|CODE_09016|SX_M|RISK_3|AGE_33|SES_2|SCO_3|CD4_1|DRUG_0|MET_NA|APP_1|RES_1|REC_0|VEN_0|CL_391|NAT_mex|2021-08-12",
      "cluster":25,
      "patient_attributes":{
        "ehars_uid":"ID_CEC-21-4546|ST_1|CODE_09016|SX_M|RISK_3|AGE_33|SES_2|SCO_3|CD4_1|DRUG_0|MET_NA|APP_1|RES_1|REC_0|VEN_0|CL_391|NAT_mex|2021-08-12",
        "ST":"ST_1",
        "RISK":"RISK_3",
        "MET":"MET_NA",
        "NAT":"NAT_mex"
      }
    },
    {
      "id":"ID_CEC-22-6536|ST_1|CODE_09014|SX_M|RISK_3|AGE_44|SES_2|SCO_2|CD4_1|DRUG_1|MET_NA|APP_1|RES_1|REC_0|VEN_1|CL_391|NAT_mex|2022-02-18",
      "cluster":25,
      "patient_attributes":{
        "ehars_uid":"ID_CEC-22-6536|ST_1|CODE_09014|SX_M|RISK_3|AGE_44|SES_2|SCO_2|CD4_1|DRUG_1|MET_NA|APP_1|RES_1|REC_0|VEN_1|CL_391|NAT_mex|2022-02-18",
        "ST":"ST_1",
        "RISK":"RISK_3",
        "MET":"MET_NA",
        "NAT":"NAT_mex"
      }
    },
    {
      "id":"ID_CEC-22-6748|ST_2|CODE_15033|SX_M|RISK_3|AGE_19|SES_2|SCO_2|CD4_2|DRUG_0|MET_NA|APP_1|RES_2|REC_1|VEN_0|CL_391|NAT_mex|2022-03-10",
      "cluster":25,
      "patient_attributes":{
        "ehars_uid":"ID_CEC-22-6748|ST_2|CODE_15033|SX_M|RISK_3|AGE_19|SES_2|SCO_2|CD4_2|DRUG_0|MET_NA|APP_1|RES_2|REC_1|VEN_0|CL_391|NAT_mex|2022-03-10",
        "ST":"ST_2",
        "RISK":"RISK_3",
        "MET":"MET_NA",
        "NAT":"NAT_mex"
      }
    },
    {
      "id":"ID_CEC-22-7723|ST_2|CODE_15033|SX_M|RISK_3|AGE_19|SES_2|SCO_2|CD4_3|DRUG_0|MET_NA|APP_1|RES_1|REC_0|VEN_0|CL_391|NAT_mex|2022-05-30",
      "cluster":25,
      "patient_attributes":{
        "ehars_uid":"ID_CEC-22-7723|ST_2|CODE_15033|SX_M|RISK_3|AGE_19|SES_2|SCO_2|CD4_3|DRUG_0|MET_NA|APP_1|RES_1|REC_0|VEN_0|CL_391|NAT_mex|2022-05-30",
        "ST":"ST_2",
        "RISK":"RISK_3",
        "MET":"MET_NA",
        "NAT":"NAT_mex"
      }
    },
    {
      "id":"ID_CEC-22-7904|ST_1|CODE_09005|SX_M|RISK_2|AGE_31|SES_2|SCO_2|CD4_1|DRUG_0|MET_NA|APP_1|RES_1|REC_0|VEN_1|CL_391|NAT_mex|2022-06-09",
      "cluster":25,
      "patient_attributes":{
        "ehars_uid":"ID_CEC-22-7904|ST_1|CODE_09005|SX_M|RISK_2|AGE_31|SES_2|SCO_2|CD4_1|DRUG_0|MET_NA|APP_1|RES_1|REC_0|VEN_1|CL_391|NAT_mex|2022-06-09",
        "ST":"ST_1",
        "RISK":"RISK_2",
        "MET":"MET_NA",
        "NAT":"NAT_mex"
      }
    },
    {
      "id":"ID_CEC-22-8784|ST_1|CODE_09003|SX_M|RISK_3|AGE_31|SES_1|SCO_2|CD4_2|DRUG_NA|MET_NA|APP_1|RES_1|REC_0|VEN_1|CL_391|NAT_mex|2022-08-29",
      "cluster":25,
      "patient_attributes":{
        "ehars_uid":"ID_CEC-22-8784|ST_1|CODE_09003|SX_M|RISK_3|AGE_31|SES_1|SCO_2|CD4_2|DRUG_NA|MET_NA|APP_1|RES_1|REC_0|VEN_1|CL_391|NAT_mex|2022-08-29",
        "ST":"ST_1",
        "RISK":"RISK_3",
        "MET":"MET_NA",
        "NAT":"NAT_mex"
      }
    },
    {
      "id":"ID_CEC-22-9066|ST_1|CODE_09015|SX_M|RISK_3|AGE_30|SES_2|SCO_3|CD4_2|DRUG_0|MET_NA|APP_1|RES_1|REC_0|VEN_0|CL_391|NAT_mex|2022-09-23",
      "cluster":25,
      "patient_attributes":{
        "ehars_uid":"ID_CEC-22-9066|ST_1|CODE_09015|SX_M|RISK_3|AGE_30|SES_2|SCO_3|CD4_2|DRUG_0|MET_NA|APP_1|RES_1|REC_0|VEN_0|CL_391|NAT_mex|2022-09-23",
        "ST":"ST_1",
        "RISK":"RISK_3",
        "MET":"MET_NA",
        "NAT":"NAT_mex"
      }
    },
    {
      "id":"ID_CEC-22-9880|ST_1|CODE_09014|SX_FT|RISK_4|AGE_20|SES_2|SCO_2|CD4_1|DRUG_1|MET_NA|APP_1|RES_2|REC_0|VEN_1|CL_391|NAT_mex|2022-12-15",
      "cluster":25,
      "patient_attributes":{
        "ehars_uid":"ID_CEC-22-9880|ST_1|CODE_09014|SX_FT|RISK_4|AGE_20|SES_2|SCO_2|CD4_1|DRUG_1|MET_NA|APP_1|RES_2|REC_0|VEN_1|CL_391|NAT_mex|2022-12-15",
        "ST":"ST_1",
        "RISK":"RISK_4",
        "MET":"MET_NA",
        "NAT":"NAT_mex"
      }
    },
    {
      "id":"ID_CEC-21-4559|ST_2|CODE_15058|SX_M|RISK_3|AGE_31|SES_1|SCO_2|CD4_2|DRUG_0|MET_NA|APP_1|RES_1|REC_0|VEN_0|CL_395|NAT_mex|2021-08-11",
      "cluster":26,
      "patient_attributes":{
        "ehars_uid":"ID_CEC-21-4559|ST_2|CODE_15058|SX_M|RISK_3|AGE_31|SES_1|SCO_2|CD4_2|DRUG_0|MET_NA|APP_1|RES_1|REC_0|VEN_0|CL_395|NAT_mex|2021-08-11",
        "ST":"ST_2",
        "RISK":"RISK_3",
        "MET":"MET_NA",
        "NAT":"NAT_mex"
      }
    },
    {
      "id":"ID_CEC-21-5536|ST_2|CODE_15058|SX_M|RISK_3|AGE_21|SES_2|SCO_3|CD4_2|DRUG_0|MET_NA|APP_1|RES_1|REC_1|VEN_0|CL_395|NAT_mex|2021-11-10",
      "cluster":26,
      "patient_attributes":{
        "ehars_uid":"ID_CEC-21-5536|ST_2|CODE_15058|SX_M|RISK_3|AGE_21|SES_2|SCO_3|CD4_2|DRUG_0|MET_NA|APP_1|RES_1|REC_1|VEN_0|CL_395|NAT_mex|2021-11-10",
        "ST":"ST_2",
        "RISK":"RISK_3",
        "MET":"MET_NA",
        "NAT":"NAT_mex"
      }
    },
    {
      "id":"ID_CEC-22-8582|ST_1|CODE_09003|SX_M|RISK_3|AGE_46|SES_2|SCO_3|CD4_2|DRUG_0|MET_NA|APP_0|RES_1|REC_0|VEN_0|CL_395|NAT_mex|2022-08-11",
      "cluster":26,
      "patient_attributes":{
        "ehars_uid":"ID_CEC-22-8582|ST_1|CODE_09003|SX_M|RISK_3|AGE_46|SES_2|SCO_3|CD4_2|DRUG_0|MET_NA|APP_0|RES_1|REC_0|VEN_0|CL_395|NAT_mex|2022-08-11",
        "ST":"ST_1",
        "RISK":"RISK_3",
        "MET":"MET_NA",
        "NAT":"NAT_mex"
      }
    },
    {
      "id":"ID_CEC-22-9215|ST_2|CODE_15058|SX_M|RISK_3|AGE_26|SES_2|SCO_3|CD4_1|DRUG_0|MET_NA|APP_1|RES_1|REC_0|VEN_0|CL_395|NAT_mex|2022-10-05",
      "cluster":26,
      "patient_attributes":{
        "ehars_uid":"ID_CEC-22-9215|ST_2|CODE_15058|SX_M|RISK_3|AGE_26|SES_2|SCO_3|CD4_1|DRUG_0|MET_NA|APP_1|RES_1|REC_0|VEN_0|CL_395|NAT_mex|2022-10-05",
        "ST":"ST_2",
        "RISK":"RISK_3",
        "MET":"MET_NA",
        "NAT":"NAT_mex"
      }
    },
    {
      "id":"ID_CEC-21-5516|ST_1|CODE_09007|SX_M|RISK_3|AGE_37|SES_1|SCO_3|CD4_1|DRUG_1|MET_NA|APP_0|RES_1|REC_0|VEN_NA|CL_395|NAT_mex|2021-11-12",
      "cluster":26,
      "patient_attributes":{
        "ehars_uid":"ID_CEC-21-5516|ST_1|CODE_09007|SX_M|RISK_3|AGE_37|SES_1|SCO_3|CD4_1|DRUG_1|MET_NA|APP_0|RES_1|REC_0|VEN_NA|CL_395|NAT_mex|2021-11-12",
        "ST":"ST_1",
        "RISK":"RISK_3",
        "MET":"MET_NA",
        "NAT":"NAT_mex"
      }
    },
    {
      "id":"ID_CEC-21-5774|ST_1|CODE_09014|SX_M|RISK_3|AGE_45|SES_2|SCO_3|CD4_1|DRUG_0|MET_NA|APP_1|RES_1|REC_0|VEN_0|CL_395|NAT_mex|2021-12-02",
      "cluster":26,
      "patient_attributes":{
        "ehars_uid":"ID_CEC-21-5774|ST_1|CODE_09014|SX_M|RISK_3|AGE_45|SES_2|SCO_3|CD4_1|DRUG_0|MET_NA|APP_1|RES_1|REC_0|VEN_0|CL_395|NAT_mex|2021-12-02",
        "ST":"ST_1",
        "RISK":"RISK_3",
        "MET":"MET_NA",
        "NAT":"NAT_mex"
      }
    },
    {
      "id":"ID_CEC-22-6359|ST_2|CODE_15058|SX_M|RISK_3|AGE_32|SES_2|SCO_2|CD4_1|DRUG_1|MET_NA|APP_1|RES_1|REC_0|VEN_1|CL_395|NAT_mex|2022-02-02",
      "cluster":26,
      "patient_attributes":{
        "ehars_uid":"ID_CEC-22-6359|ST_2|CODE_15058|SX_M|RISK_3|AGE_32|SES_2|SCO_2|CD4_1|DRUG_1|MET_NA|APP_1|RES_1|REC_0|VEN_1|CL_395|NAT_mex|2022-02-02",
        "ST":"ST_2",
        "RISK":"RISK_3",
        "MET":"MET_NA",
        "NAT":"NAT_mex"
      }
    },
    {
      "id":"ID_CEC-22-6674|ST_1|CODE_09007|SX_M|RISK_3|AGE_28|SES_2|SCO_3|CD4_2|DRUG_1|MET_NA|APP_1|RES_1|REC_1|VEN_1|CL_395|NAT_mex|2022-03-03",
      "cluster":26,
      "patient_attributes":{
        "ehars_uid":"ID_CEC-22-6674|ST_1|CODE_09007|SX_M|RISK_3|AGE_28|SES_2|SCO_3|CD4_2|DRUG_1|MET_NA|APP_1|RES_1|REC_1|VEN_1|CL_395|NAT_mex|2022-03-03",
        "ST":"ST_1",
        "RISK":"RISK_3",
        "MET":"MET_NA",
        "NAT":"NAT_mex"
      }
    },
    {
      "id":"ID_CEC-22-7975|ST_2|CODE_15070|SX_M|RISK_3|AGE_24|SES_1|SCO_2|CD4_1|DRUG_1|MET_NA|APP_0|RES_2|REC_0|VEN_0|CL_395|NAT_mex|2022-06-15",
      "cluster":26,
      "patient_attributes":{
        "ehars_uid":"ID_CEC-22-7975|ST_2|CODE_15070|SX_M|RISK_3|AGE_24|SES_1|SCO_2|CD4_1|DRUG_1|MET_NA|APP_0|RES_2|REC_0|VEN_0|CL_395|NAT_mex|2022-06-15",
        "ST":"ST_2",
        "RISK":"RISK_3",
        "MET":"MET_NA",
        "NAT":"NAT_mex"
      }
    },
    {
      "id":"ID_CEC-22-8045|ST_1|CODE_07106|SX_M|RISK_3|AGE_26|SES_2|SCO_3|CD4_1|DRUG_0|MET_NA|APP_1|RES_1|REC_0|VEN_1|CL_395|NAT_mex|2022-06-22",
      "cluster":26,
      "patient_attributes":{
        "ehars_uid":"ID_CEC-22-8045|ST_1|CODE_07106|SX_M|RISK_3|AGE_26|SES_2|SCO_3|CD4_1|DRUG_0|MET_NA|APP_1|RES_1|REC_0|VEN_1|CL_395|NAT_mex|2022-06-22",
        "ST":"ST_1",
        "RISK":"RISK_3",
        "MET":"MET_NA",
        "NAT":"NAT_mex"
      }
    },
    {
      "id":"ID_CEC-22-8295|ST_1|CODE_09003|SX_M|RISK_3|AGE_28|SES_2|SCO_2|CD4_2|DRUG_1|MET_NA|APP_1|RES_1|REC_0|VEN_1|CL_395|NAT_mex|2022-07-13",
      "cluster":26,
      "patient_attributes":{
        "ehars_uid":"ID_CEC-22-8295|ST_1|CODE_09003|SX_M|RISK_3|AGE_28|SES_2|SCO_2|CD4_2|DRUG_1|MET_NA|APP_1|RES_1|REC_0|VEN_1|CL_395|NAT_mex|2022-07-13",
        "ST":"ST_1",
        "RISK":"RISK_3",
        "MET":"MET_NA",
        "NAT":"NAT_mex"
      }
    },
    {
      "id":"ID_CEC-22-9431|ST_1|CODE_09006|SX_M|RISK_NA|AGE_21|SES_NA|SCO_NA|CD4_1|DRUG_NA|MET_NA|APP_NA|RES_1|REC_0|VEN_NA|CL_395|NAT_NA|2022-10-27",
      "cluster":26,
      "patient_attributes":{
        "ehars_uid":"ID_CEC-22-9431|ST_1|CODE_09006|SX_M|RISK_NA|AGE_21|SES_NA|SCO_NA|CD4_1|DRUG_NA|MET_NA|APP_NA|RES_1|REC_0|VEN_NA|CL_395|NAT_NA|2022-10-27",
        "ST":"ST_1",
        "RISK":"RISK_NA",
        "MET":"MET_NA",
        "NAT":"NAT_NA"
      }
    },
    {
      "id":"ID_CEC-20-1063|ST_1|CODE_09014|SX_M|RISK_3|AGE_22|SES_2|SCO_3|CD4_2|DRUG_1|MET_NA|APP_0|RES_1|REC_1|VEN_0|CL_197|NAT_mex|2020-08-04",
      "cluster":27,
      "patient_attributes":{
        "ehars_uid":"ID_CEC-20-1063|ST_1|CODE_09014|SX_M|RISK_3|AGE_22|SES_2|SCO_3|CD4_2|DRUG_1|MET_NA|APP_0|RES_1|REC_1|VEN_0|CL_197|NAT_mex|2020-08-04",
        "ST":"ST_1",
        "RISK":"RISK_3",
        "MET":"MET_NA",
        "NAT":"NAT_mex"
      }
    },
    {
      "id":"ID_CEC-21-3137|ST_1|CODE_09012|SX_M|RISK_3|AGE_28|SES_2|SCO_3|CD4_2|DRUG_0|MET_NA|APP_1|RES_1|REC_1|VEN_0|CL_197|NAT_mex|2021-03-30",
      "cluster":27,
      "patient_attributes":{
        "ehars_uid":"ID_CEC-21-3137|ST_1|CODE_09012|SX_M|RISK_3|AGE_28|SES_2|SCO_3|CD4_2|DRUG_0|MET_NA|APP_1|RES_1|REC_1|VEN_0|CL_197|NAT_mex|2021-03-30",
        "ST":"ST_1",
        "RISK":"RISK_3",
        "MET":"MET_NA",
        "NAT":"NAT_mex"
      }
    },
    {
      "id":"ID_CEC-21-4841|ST_1|CODE_09002|SX_M|RISK_3|AGE_28|SES_2|SCO_3|CD4_2|DRUG_0|MET_NA|APP_0|RES_1|REC_0|VEN_0|CL_197|NAT_mex|2021-09-13",
      "cluster":27,
      "patient_attributes":{
        "ehars_uid":"ID_CEC-21-4841|ST_1|CODE_09002|SX_M|RISK_3|AGE_28|SES_2|SCO_3|CD4_2|DRUG_0|MET_NA|APP_0|RES_1|REC_0|VEN_0|CL_197|NAT_mex|2021-09-13",
        "ST":"ST_1",
        "RISK":"RISK_3",
        "MET":"MET_NA",
        "NAT":"NAT_mex"
      }
    },
    {
      "id":"ID_CEC-22-6348|ST_2|CODE_15112|SX_M|RISK_NA|AGE_36|SES_NA|SCO_NA|CD4_1|DRUG_NA|MET_NA|APP_NA|RES_1|REC_0|VEN_NA|CL_197|NAT_NA|2022-02-03",
      "cluster":27,
      "patient_attributes":{
        "ehars_uid":"ID_CEC-22-6348|ST_2|CODE_15112|SX_M|RISK_NA|AGE_36|SES_NA|SCO_NA|CD4_1|DRUG_NA|MET_NA|APP_NA|RES_1|REC_0|VEN_NA|CL_197|NAT_NA|2022-02-03",
        "ST":"ST_2",
        "RISK":"RISK_NA",
        "MET":"MET_NA",
        "NAT":"NAT_NA"
      }
    },
    {
      "id":"ID_CEC-22-6955|ST_1|CODE_09015|SX_M|RISK_3|AGE_21|SES_1|SCO_3|CD4_2|DRUG_1|MET_NA|APP_1|RES_1|REC_0|VEN_1|CL_197|NAT_mex|2022-03-28",
      "cluster":27,
      "patient_attributes":{
        "ehars_uid":"ID_CEC-22-6955|ST_1|CODE_09015|SX_M|RISK_3|AGE_21|SES_1|SCO_3|CD4_2|DRUG_1|MET_NA|APP_1|RES_1|REC_0|VEN_1|CL_197|NAT_mex|2022-03-28",
        "ST":"ST_1",
        "RISK":"RISK_3",
        "MET":"MET_NA",
        "NAT":"NAT_mex"
      }
    },
    {
      "id":"ID_CEC-22-8918|ST_1|CODE_09005|SX_M|RISK_2|AGE_23|SES_2|SCO_2|CD4_2|DRUG_0|MET_NA|APP_0|RES_1|REC_0|VEN_0|CL_197|NAT_mex|2022-09-08",
      "cluster":27,
      "patient_attributes":{
        "ehars_uid":"ID_CEC-22-8918|ST_1|CODE_09005|SX_M|RISK_2|AGE_23|SES_2|SCO_2|CD4_2|DRUG_0|MET_NA|APP_0|RES_1|REC_0|VEN_0|CL_197|NAT_mex|2022-09-08",
        "ST":"ST_1",
        "RISK":"RISK_2",
        "MET":"MET_NA",
        "NAT":"NAT_mex"
      }
    },
    {
      "id":"ID_CEC-22-9136|ST_1|CODE_07106|SX_M|RISK_3|AGE_49|SES_2|SCO_2|CD4_2|DRUG_1|MET_NA|APP_0|RES_1|REC_0|VEN_0|CL_197|NAT_mex|2022-09-29",
      "cluster":27,
      "patient_attributes":{
        "ehars_uid":"ID_CEC-22-9136|ST_1|CODE_07106|SX_M|RISK_3|AGE_49|SES_2|SCO_2|CD4_2|DRUG_1|MET_NA|APP_0|RES_1|REC_0|VEN_0|CL_197|NAT_mex|2022-09-29",
        "ST":"ST_1",
        "RISK":"RISK_3",
        "MET":"MET_NA",
        "NAT":"NAT_mex"
      }
    },
    {
      "id":"ID_CEC-22-9200|ST_1|CODE_07106|SX_M|RISK_3|AGE_25|SES_1|SCO_2|CD4_2|DRUG_1|MET_NA|APP_1|RES_4|REC_0|VEN_0|CL_197|NAT_mex|2022-10-04",
      "cluster":27,
      "patient_attributes":{
        "ehars_uid":"ID_CEC-22-9200|ST_1|CODE_07106|SX_M|RISK_3|AGE_25|SES_1|SCO_2|CD4_2|DRUG_1|MET_NA|APP_1|RES_4|REC_0|VEN_0|CL_197|NAT_mex|2022-10-04",
        "ST":"ST_1",
        "RISK":"RISK_3",
        "MET":"MET_NA",
        "NAT":"NAT_mex"
      }
    },
    {
      "id":"ID_CEC-22-9249|ST_1|CODE_09007|SX_M|RISK_3|AGE_18|SES_2|SCO_2|CD4_3|DRUG_1|MET_NA|APP_1|RES_1|REC_1|VEN_1|CL_197|NAT_mex|2022-10-10",
      "cluster":27,
      "patient_attributes":{
        "ehars_uid":"ID_CEC-22-9249|ST_1|CODE_09007|SX_M|RISK_3|AGE_18|SES_2|SCO_2|CD4_3|DRUG_1|MET_NA|APP_1|RES_1|REC_1|VEN_1|CL_197|NAT_mex|2022-10-10",
        "ST":"ST_1",
        "RISK":"RISK_3",
        "MET":"MET_NA",
        "NAT":"NAT_mex"
      }
    },
    {
      "id":"ID_CEC-19-0195|ST_1|CODE_07106|SX_M|RISK_NA|AGE_25|SES_NA|SCO_NA|CD4_NA|DRUG_NA|MET_NA|APP_NA|RES_1|REC_0|VEN_NA|CL_197|NAT_NA|2019-09-06",
      "cluster":27,
      "patient_attributes":{
        "ehars_uid":"ID_CEC-19-0195|ST_1|CODE_07106|SX_M|RISK_NA|AGE_25|SES_NA|SCO_NA|CD4_NA|DRUG_NA|MET_NA|APP_NA|RES_1|REC_0|VEN_NA|CL_197|NAT_NA|2019-09-06",
        "ST":"ST_1",
        "RISK":"RISK_NA",
        "MET":"MET_NA",
        "NAT":"NAT_NA"
      }
    },
    {
      "id":"ID_CEC-20-0970|ST_2|CODE_15121|SX_M|RISK_3|AGE_29|SES_1|SCO_3|CD4_2|DRUG_NA|MET_NA|APP_1|RES_1|REC_1|VEN_NA|CL_197|NAT_mex|2020-07-21",
      "cluster":27,
      "patient_attributes":{
        "ehars_uid":"ID_CEC-20-0970|ST_2|CODE_15121|SX_M|RISK_3|AGE_29|SES_1|SCO_3|CD4_2|DRUG_NA|MET_NA|APP_1|RES_1|REC_1|VEN_NA|CL_197|NAT_mex|2020-07-21",
        "ST":"ST_2",
        "RISK":"RISK_3",
        "MET":"MET_NA",
        "NAT":"NAT_mex"
      }
    },
    {
      "id":"ID_CEC-21-2573|ST_1|CODE_09002|SX_F|RISK_1|AGE_43|SES_2|SCO_3|CD4_1|DRUG_0|MET_NA|APP_NA|RES_1|REC_0|VEN_NA|CL_48|NAT_mex|2021-02-05",
      "cluster":28,
      "patient_attributes":{
        "ehars_uid":"ID_CEC-21-2573|ST_1|CODE_09002|SX_F|RISK_1|AGE_43|SES_2|SCO_3|CD4_1|DRUG_0|MET_NA|APP_NA|RES_1|REC_0|VEN_NA|CL_48|NAT_mex|2021-02-05",
        "ST":"ST_1",
        "RISK":"RISK_1",
        "MET":"MET_NA",
        "NAT":"NAT_mex"
      }
    },
    {
      "id":"ID_CEC-21-5429|ST_1|CODE_09005|SX_FT|RISK_4|AGE_30|SES_2|SCO_2|CD4_2|DRUG_1|MET_NA|APP_1|RES_1|REC_0|VEN_1|CL_48|NAT_mex|2021-11-03",
      "cluster":28,
      "patient_attributes":{
        "ehars_uid":"ID_CEC-21-5429|ST_1|CODE_09005|SX_FT|RISK_4|AGE_30|SES_2|SCO_2|CD4_2|DRUG_1|MET_NA|APP_1|RES_1|REC_0|VEN_1|CL_48|NAT_mex|2021-11-03",
        "ST":"ST_1",
        "RISK":"RISK_4",
        "MET":"MET_NA",
        "NAT":"NAT_mex"
      }
    },
    {
      "id":"ID_CEC-22-7464|ST_1|CODE_09011|SX_M|RISK_3|AGE_29|SES_1|SCO_2|CD4_3|DRUG_1|MET_NA|APP_1|RES_1|REC_0|VEN_1|CL_48|NAT_mex|2022-05-10",
      "cluster":28,
      "patient_attributes":{
        "ehars_uid":"ID_CEC-22-7464|ST_1|CODE_09011|SX_M|RISK_3|AGE_29|SES_1|SCO_2|CD4_3|DRUG_1|MET_NA|APP_1|RES_1|REC_0|VEN_1|CL_48|NAT_mex|2022-05-10",
        "ST":"ST_1",
        "RISK":"RISK_3",
        "MET":"MET_NA",
        "NAT":"NAT_mex"
      }
    },
    {
      "id":"ID_CEC-22-7838|ST_1|CODE_09005|SX_M|RISK_3|AGE_28|SES_2|SCO_3|CD4_1|DRUG_1|MET_NA|APP_1|RES_1|REC_0|VEN_0|CL_48|NAT_mex|2022-06-06",
      "cluster":28,
      "patient_attributes":{
        "ehars_uid":"ID_CEC-22-7838|ST_1|CODE_09005|SX_M|RISK_3|AGE_28|SES_2|SCO_3|CD4_1|DRUG_1|MET_NA|APP_1|RES_1|REC_0|VEN_0|CL_48|NAT_mex|2022-06-06",
        "ST":"ST_1",
        "RISK":"RISK_3",
        "MET":"MET_NA",
        "NAT":"NAT_mex"
      }
    },
    {
      "id":"ID_CEC-22-8170|ST_1|CODE_09015|SX_FT|RISK_4|AGE_24|SES_2|SCO_2|CD4_1|DRUG_1|MET_NA|APP_1|RES_1|REC_0|VEN_1|CL_48|NAT_mex|2022-07-04",
      "cluster":28,
      "patient_attributes":{
        "ehars_uid":"ID_CEC-22-8170|ST_1|CODE_09015|SX_FT|RISK_4|AGE_24|SES_2|SCO_2|CD4_1|DRUG_1|MET_NA|APP_1|RES_1|REC_0|VEN_1|CL_48|NAT_mex|2022-07-04",
        "ST":"ST_1",
        "RISK":"RISK_4",
        "MET":"MET_NA",
        "NAT":"NAT_mex"
      }
    },
    {
      "id":"ID_CEC-22-8801|ST_1|CODE_09015|SX_M|RISK_3|AGE_20|SES_2|SCO_2|CD4_1|DRUG_1|MET_NA|APP_1|RES_1|REC_0|VEN_1|CL_48|NAT_mex|2022-08-30",
      "cluster":28,
      "patient_attributes":{
        "ehars_uid":"ID_CEC-22-8801|ST_1|CODE_09015|SX_M|RISK_3|AGE_20|SES_2|SCO_2|CD4_1|DRUG_1|MET_NA|APP_1|RES_1|REC_0|VEN_1|CL_48|NAT_mex|2022-08-30",
        "ST":"ST_1",
        "RISK":"RISK_3",
        "MET":"MET_NA",
        "NAT":"NAT_mex"
      }
    },
    {
      "id":"ID_CEC-22-8898|ST_1|CODE_09005|SX_FT|RISK_NA|AGE_28|SES_2|SCO_1|CD4_2|DRUG_1|MET_0|APP_1|RES_1|REC_1|VEN_1|CL_48|NAT_mex|2022-09-06",
      "cluster":28,
      "patient_attributes":{
        "ehars_uid":"ID_CEC-22-8898|ST_1|CODE_09005|SX_FT|RISK_NA|AGE_28|SES_2|SCO_1|CD4_2|DRUG_1|MET_0|APP_1|RES_1|REC_1|VEN_1|CL_48|NAT_mex|2022-09-06",
        "ST":"ST_1",
        "RISK":"RISK_NA",
        "MET":"MET_0",
        "NAT":"NAT_mex"
      }
    },
    {
      "id":"ID_CEC-20-2166|ST_2|CODE_15070|SX_M|RISK_3|AGE_47|SES_1|SCO_2|CD4_1|DRUG_0|MET_NA|APP_0|RES_1|REC_0|VEN_1|CL_48|NAT_mex|2020-12-03",
      "cluster":28,
      "patient_attributes":{
        "ehars_uid":"ID_CEC-20-2166|ST_2|CODE_15070|SX_M|RISK_3|AGE_47|SES_1|SCO_2|CD4_1|DRUG_0|MET_NA|APP_0|RES_1|REC_0|VEN_1|CL_48|NAT_mex|2020-12-03",
        "ST":"ST_2",
        "RISK":"RISK_3",
        "MET":"MET_NA",
        "NAT":"NAT_mex"
      }
    },
    {
      "id":"ID_CEC-20-1205|ST_1|CODE_07106|SX_F|RISK_1|AGE_31|SES_1|SCO_2|CD4_2|DRUG_1|MET_NA|APP_NA|RES_1|REC_0|VEN_NA|CL_48|NAT_mex|2020-08-19",
      "cluster":28,
      "patient_attributes":{
        "ehars_uid":"ID_CEC-20-1205|ST_1|CODE_07106|SX_F|RISK_1|AGE_31|SES_1|SCO_2|CD4_2|DRUG_1|MET_NA|APP_NA|RES_1|REC_0|VEN_NA|CL_48|NAT_mex|2020-08-19",
        "ST":"ST_1",
        "RISK":"RISK_1",
        "MET":"MET_NA",
        "NAT":"NAT_mex"
      }
    },
    {
      "id":"ID_CEC-19-0392|ST_2|CODE_15058|SX_FT|RISK_4|AGE_25|SES_1|SCO_1|CD4_2|DRUG_0|MET_NA|APP_NA|RES_1|REC_1|VEN_NA|CL_48|NAT_mex|2019-09-27",
      "cluster":28,
      "patient_attributes":{
        "ehars_uid":"ID_CEC-19-0392|ST_2|CODE_15058|SX_FT|RISK_4|AGE_25|SES_1|SCO_1|CD4_2|DRUG_0|MET_NA|APP_NA|RES_1|REC_1|VEN_NA|CL_48|NAT_mex|2019-09-27",
        "ST":"ST_2",
        "RISK":"RISK_4",
        "MET":"MET_NA",
        "NAT":"NAT_mex"
      }
    },
    {
      "id":"ID_CEC-19-0408|ST_1|CODE_09013|SX_M|RISK_NA|AGE_34|SES_NA|SCO_NA|CD4_2|DRUG_NA|MET_NA|APP_NA|RES_1|REC_0|VEN_NA|CL_48|NAT_NA|2019-10-01",
      "cluster":28,
      "patient_attributes":{
        "ehars_uid":"ID_CEC-19-0408|ST_1|CODE_09013|SX_M|RISK_NA|AGE_34|SES_NA|SCO_NA|CD4_2|DRUG_NA|MET_NA|APP_NA|RES_1|REC_0|VEN_NA|CL_48|NAT_NA|2019-10-01",
        "ST":"ST_1",
        "RISK":"RISK_NA",
        "MET":"MET_NA",
        "NAT":"NAT_NA"
      }
    },
    {
      "id":"ID_CEC-21-3017|ST_1|CODE_09007|SX_M|RISK_3|AGE_31|SES_1|SCO_2|CD4_1|DRUG_0|MET_NA|APP_1|RES_1|REC_0|VEN_0|CL_169|NAT_mex|2021-03-22",
      "cluster":29,
      "patient_attributes":{
        "ehars_uid":"ID_CEC-21-3017|ST_1|CODE_09007|SX_M|RISK_3|AGE_31|SES_1|SCO_2|CD4_1|DRUG_0|MET_NA|APP_1|RES_1|REC_0|VEN_0|CL_169|NAT_mex|2021-03-22",
        "ST":"ST_1",
        "RISK":"RISK_3",
        "MET":"MET_NA",
        "NAT":"NAT_mex"
      }
    },
    {
      "id":"ID_CEC-21-3050|ST_2|CODE_15058|SX_M|RISK_3|AGE_19|SES_2|SCO_2|CD4_2|DRUG_0|MET_NA|APP_0|RES_1|REC_0|VEN_0|CL_169|NAT_mex|2021-03-24",
      "cluster":29,
      "patient_attributes":{
        "ehars_uid":"ID_CEC-21-3050|ST_2|CODE_15058|SX_M|RISK_3|AGE_19|SES_2|SCO_2|CD4_2|DRUG_0|MET_NA|APP_0|RES_1|REC_0|VEN_0|CL_169|NAT_mex|2021-03-24",
        "ST":"ST_2",
        "RISK":"RISK_3",
        "MET":"MET_NA",
        "NAT":"NAT_mex"
      }
    },
    {
      "id":"ID_CEC-22-6565|ST_1|CODE_09002|SX_M|RISK_3|AGE_26|SES_1|SCO_3|CD4_2|DRUG_1|MET_1|APP_1|RES_1|REC_1|VEN_1|CL_169|NAT_mex|2022-02-21",
      "cluster":29,
      "patient_attributes":{
        "ehars_uid":"ID_CEC-22-6565|ST_1|CODE_09002|SX_M|RISK_3|AGE_26|SES_1|SCO_3|CD4_2|DRUG_1|MET_1|APP_1|RES_1|REC_1|VEN_1|CL_169|NAT_mex|2022-02-21",
        "ST":"ST_1",
        "RISK":"RISK_3",
        "MET":"MET_1",
        "NAT":"NAT_mex"
      }
    },
    {
      "id":"ID_CEC-22-7397|ST_2|CODE_15058|SX_M|RISK_3|AGE_29|SES_2|SCO_2|CD4_2|DRUG_1|MET_NA|APP_1|RES_2|REC_0|VEN_0|CL_169|NAT_mex|2022-05-06",
      "cluster":29,
      "patient_attributes":{
        "ehars_uid":"ID_CEC-22-7397|ST_2|CODE_15058|SX_M|RISK_3|AGE_29|SES_2|SCO_2|CD4_2|DRUG_1|MET_NA|APP_1|RES_2|REC_0|VEN_0|CL_169|NAT_mex|2022-05-06",
        "ST":"ST_2",
        "RISK":"RISK_3",
        "MET":"MET_NA",
        "NAT":"NAT_mex"
      }
    },
    {
      "id":"ID_CEC-22-8640|ST_1|CODE_09007|SX_M|RISK_3|AGE_26|SES_1|SCO_2|CD4_2|DRUG_0|MET_NA|APP_1|RES_1|REC_1|VEN_1|CL_169|NAT_mex|2022-08-17",
      "cluster":29,
      "patient_attributes":{
        "ehars_uid":"ID_CEC-22-8640|ST_1|CODE_09007|SX_M|RISK_3|AGE_26|SES_1|SCO_2|CD4_2|DRUG_0|MET_NA|APP_1|RES_1|REC_1|VEN_1|CL_169|NAT_mex|2022-08-17",
        "ST":"ST_1",
        "RISK":"RISK_3",
        "MET":"MET_NA",
        "NAT":"NAT_mex"
      }
    },
    {
      "id":"ID_CEC-22-8916|ST_1|CODE_09005|SX_M|RISK_3|AGE_32|SES_2|SCO_3|CD4_2|DRUG_1|MET_NA|APP_0|RES_1|REC_0|VEN_0|CL_169|NAT_mex|2022-09-08",
      "cluster":29,
      "patient_attributes":{
        "ehars_uid":"ID_CEC-22-8916|ST_1|CODE_09005|SX_M|RISK_3|AGE_32|SES_2|SCO_3|CD4_2|DRUG_1|MET_NA|APP_0|RES_1|REC_0|VEN_0|CL_169|NAT_mex|2022-09-08",
        "ST":"ST_1",
        "RISK":"RISK_3",
        "MET":"MET_NA",
        "NAT":"NAT_mex"
      }
    },
    {
      "id":"ID_CEC-22-8920|ST_1|CODE_09005|SX_M|RISK_3|AGE_31|SES_1|SCO_3|CD4_1|DRUG_1|MET_NA|APP_0|RES_1|REC_0|VEN_0|CL_169|NAT_mex|2022-09-08",
      "cluster":29,
      "patient_attributes":{
        "ehars_uid":"ID_CEC-22-8920|ST_1|CODE_09005|SX_M|RISK_3|AGE_31|SES_1|SCO_3|CD4_1|DRUG_1|MET_NA|APP_0|RES_1|REC_0|VEN_0|CL_169|NAT_mex|2022-09-08",
        "ST":"ST_1",
        "RISK":"RISK_3",
        "MET":"MET_NA",
        "NAT":"NAT_mex"
      }
    },
    {
      "id":"ID_CEC-22-9209|ST_1|CODE_09014|SX_M|RISK_3|AGE_35|SES_2|SCO_3|CD4_2|DRUG_0|MET_NA|APP_0|RES_1|REC_1|VEN_NA|CL_169|NAT_mex|2022-10-04",
      "cluster":29,
      "patient_attributes":{
        "ehars_uid":"ID_CEC-22-9209|ST_1|CODE_09014|SX_M|RISK_3|AGE_35|SES_2|SCO_3|CD4_2|DRUG_0|MET_NA|APP_0|RES_1|REC_1|VEN_NA|CL_169|NAT_mex|2022-10-04",
        "ST":"ST_1",
        "RISK":"RISK_3",
        "MET":"MET_NA",
        "NAT":"NAT_mex"
      }
    },
    {
      "id":"ID_CEC-22-9803|ST_1|CODE_09003|SX_M|RISK_3|AGE_30|SES_2|SCO_3|CD4_2|DRUG_1|MET_NA|APP_1|RES_1|REC_0|VEN_1|CL_169|NAT_mex|2022-12-07",
      "cluster":29,
      "patient_attributes":{
        "ehars_uid":"ID_CEC-22-9803|ST_1|CODE_09003|SX_M|RISK_3|AGE_30|SES_2|SCO_3|CD4_2|DRUG_1|MET_NA|APP_1|RES_1|REC_0|VEN_1|CL_169|NAT_mex|2022-12-07",
        "ST":"ST_1",
        "RISK":"RISK_3",
        "MET":"MET_NA",
        "NAT":"NAT_mex"
      }
    },
    {
      "id":"ID_CEC-20-1650|ST_1|CODE_09010|SX_M|RISK_3|AGE_30|SES_2|SCO_3|CD4_2|DRUG_0|MET_NA|APP_0|RES_1|REC_1|VEN_0|CL_169|NAT_mex|2020-10-08",
      "cluster":29,
      "patient_attributes":{
        "ehars_uid":"ID_CEC-20-1650|ST_1|CODE_09010|SX_M|RISK_3|AGE_30|SES_2|SCO_3|CD4_2|DRUG_0|MET_NA|APP_0|RES_1|REC_1|VEN_0|CL_169|NAT_mex|2020-10-08",
        "ST":"ST_1",
        "RISK":"RISK_3",
        "MET":"MET_NA",
        "NAT":"NAT_mex"
      }
    },
    {
      "id":"ID_CEC-19-0963|ST_1|CODE_09012|SX_M|RISK_NA|AGE_26|SES_NA|SCO_NA|CD4_3|DRUG_NA|MET_NA|APP_NA|RES_1|REC_0|VEN_NA|CL_169|NAT_NA|2019-12-04",
      "cluster":29,
      "patient_attributes":{
        "ehars_uid":"ID_CEC-19-0963|ST_1|CODE_09012|SX_M|RISK_NA|AGE_26|SES_NA|SCO_NA|CD4_3|DRUG_NA|MET_NA|APP_NA|RES_1|REC_0|VEN_NA|CL_169|NAT_NA|2019-12-04",
        "ST":"ST_1",
        "RISK":"RISK_NA",
        "MET":"MET_NA",
        "NAT":"NAT_NA"
      }
    },
    {
      "id":"ID_CEC-21-2720|ST_1|CODE_09014|SX_M|RISK_3|AGE_37|SES_2|SCO_3|CD4_2|DRUG_0|MET_NA|APP_0|RES_1|REC_1|VEN_0|CL_390|NAT_mex|2021-02-19",
      "cluster":30,
      "patient_attributes":{
        "ehars_uid":"ID_CEC-21-2720|ST_1|CODE_09014|SX_M|RISK_3|AGE_37|SES_2|SCO_3|CD4_2|DRUG_0|MET_NA|APP_0|RES_1|REC_1|VEN_0|CL_390|NAT_mex|2021-02-19",
        "ST":"ST_1",
        "RISK":"RISK_3",
        "MET":"MET_NA",
        "NAT":"NAT_mex"
      }
    },
    {
      "id":"ID_CEC-21-4520|ST_2|CODE_15037|SX_M|RISK_3|AGE_23|SES_2|SCO_3|CD4_2|DRUG_1|MET_NA|APP_1|RES_1|REC_0|VEN_0|CL_390|NAT_mex|2021-08-10",
      "cluster":30,
      "patient_attributes":{
        "ehars_uid":"ID_CEC-21-4520|ST_2|CODE_15037|SX_M|RISK_3|AGE_23|SES_2|SCO_3|CD4_2|DRUG_1|MET_NA|APP_1|RES_1|REC_0|VEN_0|CL_390|NAT_mex|2021-08-10",
        "ST":"ST_2",
        "RISK":"RISK_3",
        "MET":"MET_NA",
        "NAT":"NAT_mex"
      }
    },
    {
      "id":"ID_CEC-21-4660|ST_1|CODE_09007|SX_M|RISK_2|AGE_21|SES_2|SCO_2|CD4_2|DRUG_1|MET_NA|APP_1|RES_1|REC_0|VEN_1|CL_390|NAT_mex|2021-08-24",
      "cluster":30,
      "patient_attributes":{
        "ehars_uid":"ID_CEC-21-4660|ST_1|CODE_09007|SX_M|RISK_2|AGE_21|SES_2|SCO_2|CD4_2|DRUG_1|MET_NA|APP_1|RES_1|REC_0|VEN_1|CL_390|NAT_mex|2021-08-24",
        "ST":"ST_1",
        "RISK":"RISK_2",
        "MET":"MET_NA",
        "NAT":"NAT_mex"
      }
    },
    {
      "id":"ID_CEC-22-6935|ST_2|CODE_15033|SX_M|RISK_3|AGE_27|SES_2|SCO_2|CD4_2|DRUG_1|MET_NA|APP_1|RES_1|REC_0|VEN_1|CL_390|NAT_mex|2022-03-25",
      "cluster":30,
      "patient_attributes":{
        "ehars_uid":"ID_CEC-22-6935|ST_2|CODE_15033|SX_M|RISK_3|AGE_27|SES_2|SCO_2|CD4_2|DRUG_1|MET_NA|APP_1|RES_1|REC_0|VEN_1|CL_390|NAT_mex|2022-03-25",
        "ST":"ST_2",
        "RISK":"RISK_3",
        "MET":"MET_NA",
        "NAT":"NAT_mex"
      }
    },
    {
      "id":"ID_CEC-22-6948|ST_1|CODE_07106|SX_M|RISK_3|AGE_20|SES_2|SCO_2|CD4_1|DRUG_1|MET_NA|APP_1|RES_1|REC_0|VEN_1|CL_390|NAT_mex|2022-03-25",
      "cluster":30,
      "patient_attributes":{
        "ehars_uid":"ID_CEC-22-6948|ST_1|CODE_07106|SX_M|RISK_3|AGE_20|SES_2|SCO_2|CD4_1|DRUG_1|MET_NA|APP_1|RES_1|REC_0|VEN_1|CL_390|NAT_mex|2022-03-25",
        "ST":"ST_1",
        "RISK":"RISK_3",
        "MET":"MET_NA",
        "NAT":"NAT_mex"
      }
    },
    {
      "id":"ID_CEC-22-7276|ST_1|CODE_09015|SX_M|RISK_3|AGE_20|SES_2|SCO_2|CD4_2|DRUG_1|MET_NA|APP_1|RES_1|REC_0|VEN_1|CL_390|NAT_mex|2022-04-26",
      "cluster":30,
      "patient_attributes":{
        "ehars_uid":"ID_CEC-22-7276|ST_1|CODE_09015|SX_M|RISK_3|AGE_20|SES_2|SCO_2|CD4_2|DRUG_1|MET_NA|APP_1|RES_1|REC_0|VEN_1|CL_390|NAT_mex|2022-04-26",
        "ST":"ST_1",
        "RISK":"RISK_3",
        "MET":"MET_NA",
        "NAT":"NAT_mex"
      }
    },
    {
      "id":"ID_CEC-22-8360|ST_1|CODE_09010|SX_M|RISK_3|AGE_21|SES_1|SCO_2|CD4_2|DRUG_1|MET_1|APP_1|RES_1|REC_0|VEN_0|CL_390|NAT_mex|2022-07-19",
      "cluster":30,
      "patient_attributes":{
        "ehars_uid":"ID_CEC-22-8360|ST_1|CODE_09010|SX_M|RISK_3|AGE_21|SES_1|SCO_2|CD4_2|DRUG_1|MET_1|APP_1|RES_1|REC_0|VEN_0|CL_390|NAT_mex|2022-07-19",
        "ST":"ST_1",
        "RISK":"RISK_3",
        "MET":"MET_1",
        "NAT":"NAT_mex"
      }
    },
    {
      "id":"ID_CEC-22-8729|ST_1|CODE_09006|SX_M|RISK_2|AGE_36|SES_1|SCO_2|CD4_1|DRUG_0|MET_NA|APP_0|RES_1|REC_0|VEN_0|CL_390|NAT_mex|2022-08-23",
      "cluster":30,
      "patient_attributes":{
        "ehars_uid":"ID_CEC-22-8729|ST_1|CODE_09006|SX_M|RISK_2|AGE_36|SES_1|SCO_2|CD4_1|DRUG_0|MET_NA|APP_0|RES_1|REC_0|VEN_0|CL_390|NAT_mex|2022-08-23",
        "ST":"ST_1",
        "RISK":"RISK_2",
        "MET":"MET_NA",
        "NAT":"NAT_mex"
      }
    },
    {
      "id":"ID_CEC-22-8923|ST_2|CODE_15057|SX_M|RISK_3|AGE_34|SES_2|SCO_3|CD4_1|DRUG_1|MET_NA|APP_1|RES_1|REC_0|VEN_1|CL_390|NAT_mex|2022-09-08",
      "cluster":30,
      "patient_attributes":{
        "ehars_uid":"ID_CEC-22-8923|ST_2|CODE_15057|SX_M|RISK_3|AGE_34|SES_2|SCO_3|CD4_1|DRUG_1|MET_NA|APP_1|RES_1|REC_0|VEN_1|CL_390|NAT_mex|2022-09-08",
        "ST":"ST_2",
        "RISK":"RISK_3",
        "MET":"MET_NA",
        "NAT":"NAT_mex"
      }
    },
    {
      "id":"ID_CEC-22-9072|ST_1|CODE_09015|SX_M|RISK_3|AGE_21|SES_1|SCO_2|CD4_2|DRUG_1|MET_NA|APP_1|RES_1|REC_1|VEN_0|CL_390|NAT_mex|2022-09-26",
      "cluster":30,
      "patient_attributes":{
        "ehars_uid":"ID_CEC-22-9072|ST_1|CODE_09015|SX_M|RISK_3|AGE_21|SES_1|SCO_2|CD4_2|DRUG_1|MET_NA|APP_1|RES_1|REC_1|VEN_0|CL_390|NAT_mex|2022-09-26",
        "ST":"ST_1",
        "RISK":"RISK_3",
        "MET":"MET_NA",
        "NAT":"NAT_mex"
      }
    },
    {
      "id":"ID_CEC-22-9128|ST_1|CODE_09007|SX_M|RISK_3|AGE_22|SES_1|SCO_2|CD4_2|DRUG_1|MET_NA|APP_1|RES_1|REC_0|VEN_1|CL_390|NAT_mex|2022-09-28",
      "cluster":30,
      "patient_attributes":{
        "ehars_uid":"ID_CEC-22-9128|ST_1|CODE_09007|SX_M|RISK_3|AGE_22|SES_1|SCO_2|CD4_2|DRUG_1|MET_NA|APP_1|RES_1|REC_0|VEN_1|CL_390|NAT_mex|2022-09-28",
        "ST":"ST_1",
        "RISK":"RISK_3",
        "MET":"MET_NA",
        "NAT":"NAT_mex"
      }
    },
    {
      "id":"ID_CEC-21-3256|ST_1|CODE_09003|SX_M|RISK_3|AGE_38|SES_2|SCO_3|CD4_2|DRUG_0|MET_NA|APP_0|RES_1|REC_1|VEN_0|CL_392|NAT_mex|2021-04-12",
      "cluster":31,
      "patient_attributes":{
        "ehars_uid":"ID_CEC-21-3256|ST_1|CODE_09003|SX_M|RISK_3|AGE_38|SES_2|SCO_3|CD4_2|DRUG_0|MET_NA|APP_0|RES_1|REC_1|VEN_0|CL_392|NAT_mex|2021-04-12",
        "ST":"ST_1",
        "RISK":"RISK_3",
        "MET":"MET_NA",
        "NAT":"NAT_mex"
      }
    },
    {
      "id":"ID_CEC-21-3258|ST_1|CODE_09007|SX_M|RISK_3|AGE_39|SES_2|SCO_3|CD4_2|DRUG_1|MET_NA|APP_0|RES_1|REC_0|VEN_0|CL_392|NAT_mex|2021-04-12",
      "cluster":31,
      "patient_attributes":{
        "ehars_uid":"ID_CEC-21-3258|ST_1|CODE_09007|SX_M|RISK_3|AGE_39|SES_2|SCO_3|CD4_2|DRUG_1|MET_NA|APP_0|RES_1|REC_0|VEN_0|CL_392|NAT_mex|2021-04-12",
        "ST":"ST_1",
        "RISK":"RISK_3",
        "MET":"MET_NA",
        "NAT":"NAT_mex"
      }
    },
    {
      "id":"ID_CEC-21-3299|ST_1|CODE_09010|SX_M|RISK_3|AGE_45|SES_2|SCO_3|CD4_2|DRUG_1|MET_NA|APP_1|RES_1|REC_0|VEN_0|CL_392|NAT_mex|2021-04-14",
      "cluster":31,
      "patient_attributes":{
        "ehars_uid":"ID_CEC-21-3299|ST_1|CODE_09010|SX_M|RISK_3|AGE_45|SES_2|SCO_3|CD4_2|DRUG_1|MET_NA|APP_1|RES_1|REC_0|VEN_0|CL_392|NAT_mex|2021-04-14",
        "ST":"ST_1",
        "RISK":"RISK_3",
        "MET":"MET_NA",
        "NAT":"NAT_mex"
      }
    },
    {
      "id":"ID_CEC-21-3801|ST_1|CODE_09008|SX_M|RISK_3|AGE_23|SES_2|SCO_2|CD4_2|DRUG_1|MET_NA|APP_1|RES_1|REC_0|VEN_0|CL_392|NAT_mex|2021-05-27",
      "cluster":31,
      "patient_attributes":{
        "ehars_uid":"ID_CEC-21-3801|ST_1|CODE_09008|SX_M|RISK_3|AGE_23|SES_2|SCO_2|CD4_2|DRUG_1|MET_NA|APP_1|RES_1|REC_0|VEN_0|CL_392|NAT_mex|2021-05-27",
        "ST":"ST_1",
        "RISK":"RISK_3",
        "MET":"MET_NA",
        "NAT":"NAT_mex"
      }
    },
    {
      "id":"ID_CEC-21-4502|ST_1|CODE_09010|SX_M|RISK_3|AGE_26|SES_1|SCO_2|CD4_2|DRUG_1|MET_NA|APP_1|RES_1|REC_0|VEN_1|CL_392|NAT_mex|2021-08-09",
      "cluster":31,
      "patient_attributes":{
        "ehars_uid":"ID_CEC-21-4502|ST_1|CODE_09010|SX_M|RISK_3|AGE_26|SES_1|SCO_2|CD4_2|DRUG_1|MET_NA|APP_1|RES_1|REC_0|VEN_1|CL_392|NAT_mex|2021-08-09",
        "ST":"ST_1",
        "RISK":"RISK_3",
        "MET":"MET_NA",
        "NAT":"NAT_mex"
      }
    },
    {
      "id":"ID_CEC-22-7717|ST_1|CODE_09010|SX_M|RISK_3|AGE_22|SES_1|SCO_2|CD4_2|DRUG_1|MET_NA|APP_1|RES_1|REC_0|VEN_0|CL_392|NAT_mex|2022-05-27",
      "cluster":31,
      "patient_attributes":{
        "ehars_uid":"ID_CEC-22-7717|ST_1|CODE_09010|SX_M|RISK_3|AGE_22|SES_1|SCO_2|CD4_2|DRUG_1|MET_NA|APP_1|RES_1|REC_0|VEN_0|CL_392|NAT_mex|2022-05-27",
        "ST":"ST_1",
        "RISK":"RISK_3",
        "MET":"MET_NA",
        "NAT":"NAT_mex"
      }
    },
    {
      "id":"ID_CEC-22-8330|ST_1|CODE_09010|SX_M|RISK_3|AGE_27|SES_1|SCO_2|CD4_2|DRUG_1|MET_NA|APP_1|RES_1|REC_0|VEN_1|CL_392|NAT_mex|2022-07-15",
      "cluster":31,
      "patient_attributes":{
        "ehars_uid":"ID_CEC-22-8330|ST_1|CODE_09010|SX_M|RISK_3|AGE_27|SES_1|SCO_2|CD4_2|DRUG_1|MET_NA|APP_1|RES_1|REC_0|VEN_1|CL_392|NAT_mex|2022-07-15",
        "ST":"ST_1",
        "RISK":"RISK_3",
        "MET":"MET_NA",
        "NAT":"NAT_mex"
      }
    },
    {
      "id":"ID_CEC-22-8841|ST_1|CODE_09016|SX_M|RISK_3|AGE_43|SES_2|SCO_3|CD4_2|DRUG_1|MET_NA|APP_1|RES_1|REC_1|VEN_0|CL_392|NAT_mex|2022-08-31",
      "cluster":31,
      "patient_attributes":{
        "ehars_uid":"ID_CEC-22-8841|ST_1|CODE_09016|SX_M|RISK_3|AGE_43|SES_2|SCO_3|CD4_2|DRUG_1|MET_NA|APP_1|RES_1|REC_1|VEN_0|CL_392|NAT_mex|2022-08-31",
        "ST":"ST_1",
        "RISK":"RISK_3",
        "MET":"MET_NA",
        "NAT":"NAT_mex"
      }
    },
    {
      "id":"ID_CEC-22-9124|ST_1|CODE_09010|SX_M|RISK_3|AGE_22|SES_2|SCO_3|CD4_1|DRUG_1|MET_NA|APP_1|RES_1|REC_0|VEN_0|CL_392|NAT_mex|2022-09-28",
      "cluster":31,
      "patient_attributes":{
        "ehars_uid":"ID_CEC-22-9124|ST_1|CODE_09010|SX_M|RISK_3|AGE_22|SES_2|SCO_3|CD4_1|DRUG_1|MET_NA|APP_1|RES_1|REC_0|VEN_0|CL_392|NAT_mex|2022-09-28",
        "ST":"ST_1",
        "RISK":"RISK_3",
        "MET":"MET_NA",
        "NAT":"NAT_mex"
      }
    },
    {
      "id":"ID_CEC-22-9221|ST_1|CODE_09010|SX_M|RISK_3|AGE_43|SES_2|SCO_2|CD4_1|DRUG_0|MET_NA|APP_1|RES_1|REC_0|VEN_0|CL_392|NAT_mex|2022-10-06",
      "cluster":31,
      "patient_attributes":{
        "ehars_uid":"ID_CEC-22-9221|ST_1|CODE_09010|SX_M|RISK_3|AGE_43|SES_2|SCO_2|CD4_1|DRUG_0|MET_NA|APP_1|RES_1|REC_0|VEN_0|CL_392|NAT_mex|2022-10-06",
        "ST":"ST_1",
        "RISK":"RISK_3",
        "MET":"MET_NA",
        "NAT":"NAT_mex"
      }
    },
    {
      "id":"ID_CEC-21-2951|ST_1|CODE_09010|SX_M|RISK_3|AGE_26|SES_1|SCO_2|CD4_2|DRUG_1|MET_NA|APP_1|RES_1|REC_0|VEN_0|CL_392|NAT_mex|2021-03-16",
      "cluster":31,
      "patient_attributes":{
        "ehars_uid":"ID_CEC-21-2951|ST_1|CODE_09010|SX_M|RISK_3|AGE_26|SES_1|SCO_2|CD4_2|DRUG_1|MET_NA|APP_1|RES_1|REC_0|VEN_0|CL_392|NAT_mex|2021-03-16",
        "ST":"ST_1",
        "RISK":"RISK_3",
        "MET":"MET_NA",
        "NAT":"NAT_mex"
      }
    },
    {
      "id":"ID_CEC-19-0613|ST_1|CODE_09011|SX_MT|RISK_5|AGE_35|SES_2|SCO_1|CD4_2|DRUG_0|MET_NA|APP_NA|RES_1|REC_0|VEN_NA|CL_25|NAT_mex|2019-10-18",
      "cluster":32,
      "patient_attributes":{
        "ehars_uid":"ID_CEC-19-0613|ST_1|CODE_09011|SX_MT|RISK_5|AGE_35|SES_2|SCO_1|CD4_2|DRUG_0|MET_NA|APP_NA|RES_1|REC_0|VEN_NA|CL_25|NAT_mex|2019-10-18",
        "ST":"ST_1",
        "RISK":"RISK_5",
        "MET":"MET_NA",
        "NAT":"NAT_mex"
      }
    },
    {
      "id":"ID_CEC-20-1216|ST_1|CODE_09007|SX_M|RISK_3|AGE_25|SES_2|SCO_1|CD4_1|DRUG_0|MET_NA|APP_0|RES_1|REC_0|VEN_0|CL_25|NAT_mex|2020-08-20",
      "cluster":32,
      "patient_attributes":{
        "ehars_uid":"ID_CEC-20-1216|ST_1|CODE_09007|SX_M|RISK_3|AGE_25|SES_2|SCO_1|CD4_1|DRUG_0|MET_NA|APP_0|RES_1|REC_0|VEN_0|CL_25|NAT_mex|2020-08-20",
        "ST":"ST_1",
        "RISK":"RISK_3",
        "MET":"MET_NA",
        "NAT":"NAT_mex"
      }
    },
    {
      "id":"ID_CEC-20-1217|ST_1|CODE_09007|SX_M|RISK_3|AGE_34|SES_1|SCO_1|CD4_1|DRUG_1|MET_NA|APP_0|RES_1|REC_0|VEN_0|CL_25|NAT_mex|2020-08-20",
      "cluster":32,
      "patient_attributes":{
        "ehars_uid":"ID_CEC-20-1217|ST_1|CODE_09007|SX_M|RISK_3|AGE_34|SES_1|SCO_1|CD4_1|DRUG_1|MET_NA|APP_0|RES_1|REC_0|VEN_0|CL_25|NAT_mex|2020-08-20",
        "ST":"ST_1",
        "RISK":"RISK_3",
        "MET":"MET_NA",
        "NAT":"NAT_mex"
      }
    },
    {
      "id":"ID_CEC-21-5458|ST_1|CODE_09011|SX_F|RISK_1|AGE_47|SES_1|SCO_2|CD4_1|DRUG_0|MET_NA|APP_NA|RES_1|REC_0|VEN_NA|CL_25|NAT_mex|2021-11-04",
      "cluster":32,
      "patient_attributes":{
        "ehars_uid":"ID_CEC-21-5458|ST_1|CODE_09011|SX_F|RISK_1|AGE_47|SES_1|SCO_2|CD4_1|DRUG_0|MET_NA|APP_NA|RES_1|REC_0|VEN_NA|CL_25|NAT_mex|2021-11-04",
        "ST":"ST_1",
        "RISK":"RISK_1",
        "MET":"MET_NA",
        "NAT":"NAT_mex"
      }
    },
    {
      "id":"ID_CEC-22-6114|ST_1|CODE_09011|SX_M|RISK_2|AGE_41|SES_2|SCO_2|CD4_1|DRUG_0|MET_NA|APP_0|RES_1|REC_0|VEN_0|CL_25|NAT_mex|2022-01-14",
      "cluster":32,
      "patient_attributes":{
        "ehars_uid":"ID_CEC-22-6114|ST_1|CODE_09011|SX_M|RISK_2|AGE_41|SES_2|SCO_2|CD4_1|DRUG_0|MET_NA|APP_0|RES_1|REC_0|VEN_0|CL_25|NAT_mex|2022-01-14",
        "ST":"ST_1",
        "RISK":"RISK_2",
        "MET":"MET_NA",
        "NAT":"NAT_mex"
      }
    },
    {
      "id":"ID_CEC-22-6115|ST_1|CODE_09011|SX_F|RISK_1|AGE_46|SES_1|SCO_2|CD4_1|DRUG_0|MET_NA|APP_0|RES_3|REC_0|VEN_0|CL_25|NAT_mex|2022-01-14",
      "cluster":32,
      "patient_attributes":{
        "ehars_uid":"ID_CEC-22-6115|ST_1|CODE_09011|SX_F|RISK_1|AGE_46|SES_1|SCO_2|CD4_1|DRUG_0|MET_NA|APP_0|RES_3|REC_0|VEN_0|CL_25|NAT_mex|2022-01-14",
        "ST":"ST_1",
        "RISK":"RISK_1",
        "MET":"MET_NA",
        "NAT":"NAT_mex"
      }
    },
    {
      "id":"ID_CEC-22-7234|ST_1|CODE_09007|SX_M|RISK_NA|AGE_64|SES_NA|SCO_NA|CD4_1|DRUG_NA|MET_NA|APP_NA|RES_1|REC_0|VEN_NA|CL_25|NAT_NA|2022-04-21",
      "cluster":32,
      "patient_attributes":{
        "ehars_uid":"ID_CEC-22-7234|ST_1|CODE_09007|SX_M|RISK_NA|AGE_64|SES_NA|SCO_NA|CD4_1|DRUG_NA|MET_NA|APP_NA|RES_1|REC_0|VEN_NA|CL_25|NAT_NA|2022-04-21",
        "ST":"ST_1",
        "RISK":"RISK_NA",
        "MET":"MET_NA",
        "NAT":"NAT_NA"
      }
    },
    {
      "id":"ID_CEC-22-8552|ST_2|CODE_15070|SX_F|RISK_NA|AGE_40|SES_NA|SCO_NA|CD4_1|DRUG_NA|MET_NA|APP_NA|RES_1|REC_0|VEN_NA|CL_25|NAT_NA|2022-08-10",
      "cluster":32,
      "patient_attributes":{
        "ehars_uid":"ID_CEC-22-8552|ST_2|CODE_15070|SX_F|RISK_NA|AGE_40|SES_NA|SCO_NA|CD4_1|DRUG_NA|MET_NA|APP_NA|RES_1|REC_0|VEN_NA|CL_25|NAT_NA|2022-08-10",
        "ST":"ST_2",
        "RISK":"RISK_NA",
        "MET":"MET_NA",
        "NAT":"NAT_NA"
      }
    },
    {
      "id":"ID_CEC-22-9366|ST_1|CODE_09007|SX_M|RISK_2|AGE_28|SES_1|SCO_2|CD4_3|DRUG_1|MET_NA|APP_0|RES_1|REC_0|VEN_0|CL_25|NAT_mex|2022-10-21",
      "cluster":32,
      "patient_attributes":{
        "ehars_uid":"ID_CEC-22-9366|ST_1|CODE_09007|SX_M|RISK_2|AGE_28|SES_1|SCO_2|CD4_3|DRUG_1|MET_NA|APP_0|RES_1|REC_0|VEN_0|CL_25|NAT_mex|2022-10-21",
        "ST":"ST_1",
        "RISK":"RISK_2",
        "MET":"MET_NA",
        "NAT":"NAT_mex"
      }
    },
    {
      "id":"ID_CEC-19-0189|ST_1|CODE_09011|SX_MT|RISK_NA|AGE_34|SES_NA|SCO_NA|CD4_2|DRUG_NA|MET_NA|APP_NA|RES_1|REC_0|VEN_NA|CL_25|NAT_NA|2019-09-04",
      "cluster":32,
      "patient_attributes":{
        "ehars_uid":"ID_CEC-19-0189|ST_1|CODE_09011|SX_MT|RISK_NA|AGE_34|SES_NA|SCO_NA|CD4_2|DRUG_NA|MET_NA|APP_NA|RES_1|REC_0|VEN_NA|CL_25|NAT_NA|2019-09-04",
        "ST":"ST_1",
        "RISK":"RISK_NA",
        "MET":"MET_NA",
        "NAT":"NAT_NA"
      }
    },
    {
      "id":"ID_CEC-20-2137|ST_2|CODE_15058|SX_M|RISK_3|AGE_24|SES_2|SCO_3|CD4_1|DRUG_0|MET_NA|APP_0|RES_1|REC_0|VEN_0|CL_207|NAT_mex|2020-11-30",
      "cluster":33,
      "patient_attributes":{
        "ehars_uid":"ID_CEC-20-2137|ST_2|CODE_15058|SX_M|RISK_3|AGE_24|SES_2|SCO_3|CD4_1|DRUG_0|MET_NA|APP_0|RES_1|REC_0|VEN_0|CL_207|NAT_mex|2020-11-30",
        "ST":"ST_2",
        "RISK":"RISK_3",
        "MET":"MET_NA",
        "NAT":"NAT_mex"
      }
    },
    {
      "id":"ID_CEC-21-2796|ST_1|CODE_09015|SX_M|RISK_3|AGE_38|SES_2|SCO_3|CD4_1|DRUG_1|MET_NA|APP_1|RES_1|REC_0|VEN_1|CL_207|NAT_mex|2021-03-01",
      "cluster":33,
      "patient_attributes":{
        "ehars_uid":"ID_CEC-21-2796|ST_1|CODE_09015|SX_M|RISK_3|AGE_38|SES_2|SCO_3|CD4_1|DRUG_1|MET_NA|APP_1|RES_1|REC_0|VEN_1|CL_207|NAT_mex|2021-03-01",
        "ST":"ST_1",
        "RISK":"RISK_3",
        "MET":"MET_NA",
        "NAT":"NAT_mex"
      }
    },
    {
      "id":"ID_CEC-21-2834|ST_2|CODE_15060|SX_M|RISK_3|AGE_23|SES_2|SCO_2|CD4_1|DRUG_1|MET_NA|APP_0|RES_1|REC_0|VEN_0|CL_207|NAT_mex|2021-03-03",
      "cluster":33,
      "patient_attributes":{
        "ehars_uid":"ID_CEC-21-2834|ST_2|CODE_15060|SX_M|RISK_3|AGE_23|SES_2|SCO_2|CD4_1|DRUG_1|MET_NA|APP_0|RES_1|REC_0|VEN_0|CL_207|NAT_mex|2021-03-03",
        "ST":"ST_2",
        "RISK":"RISK_3",
        "MET":"MET_NA",
        "NAT":"NAT_mex"
      }
    },
    {
      "id":"ID_CEC-21-4014|ST_1|CODE_09010|SX_M|RISK_3|AGE_24|SES_2|SCO_2|CD4_2|DRUG_1|MET_NA|APP_1|RES_1|REC_0|VEN_1|CL_207|NAT_mex|2021-06-17",
      "cluster":33,
      "patient_attributes":{
        "ehars_uid":"ID_CEC-21-4014|ST_1|CODE_09010|SX_M|RISK_3|AGE_24|SES_2|SCO_2|CD4_2|DRUG_1|MET_NA|APP_1|RES_1|REC_0|VEN_1|CL_207|NAT_mex|2021-06-17",
        "ST":"ST_1",
        "RISK":"RISK_3",
        "MET":"MET_NA",
        "NAT":"NAT_mex"
      }
    },
    {
      "id":"ID_CEC-21-5226|ST_1|CODE_09007|SX_M|RISK_3|AGE_24|SES_1|SCO_2|CD4_1|DRUG_1|MET_NA|APP_0|RES_2|REC_0|VEN_NA|CL_207|NAT_mex|2021-10-13",
      "cluster":33,
      "patient_attributes":{
        "ehars_uid":"ID_CEC-21-5226|ST_1|CODE_09007|SX_M|RISK_3|AGE_24|SES_1|SCO_2|CD4_1|DRUG_1|MET_NA|APP_0|RES_2|REC_0|VEN_NA|CL_207|NAT_mex|2021-10-13",
        "ST":"ST_1",
        "RISK":"RISK_3",
        "MET":"MET_NA",
        "NAT":"NAT_mex"
      }
    },
    {
      "id":"ID_CEC-22-6072|ST_1|CODE_09005|SX_M|RISK_3|AGE_22|SES_2|SCO_3|CD4_1|DRUG_1|MET_NA|APP_1|RES_1|REC_0|VEN_1|CL_207|NAT_mex|2022-01-11",
      "cluster":33,
      "patient_attributes":{
        "ehars_uid":"ID_CEC-22-6072|ST_1|CODE_09005|SX_M|RISK_3|AGE_22|SES_2|SCO_3|CD4_1|DRUG_1|MET_NA|APP_1|RES_1|REC_0|VEN_1|CL_207|NAT_mex|2022-01-11",
        "ST":"ST_1",
        "RISK":"RISK_3",
        "MET":"MET_NA",
        "NAT":"NAT_mex"
      }
    },
    {
      "id":"ID_CEC-22-7081|ST_1|CODE_09007|SX_M|RISK_3|AGE_26|SES_2|SCO_3|CD4_1|DRUG_0|MET_NA|APP_1|RES_1|REC_0|VEN_0|CL_207|NAT_mex|2022-04-06",
      "cluster":33,
      "patient_attributes":{
        "ehars_uid":"ID_CEC-22-7081|ST_1|CODE_09007|SX_M|RISK_3|AGE_26|SES_2|SCO_3|CD4_1|DRUG_0|MET_NA|APP_1|RES_1|REC_0|VEN_0|CL_207|NAT_mex|2022-04-06",
        "ST":"ST_1",
        "RISK":"RISK_3",
        "MET":"MET_NA",
        "NAT":"NAT_mex"
      }
    },
    {
      "id":"ID_CEC-20-1604|ST_1|CODE_09002|SX_M|RISK_3|AGE_30|SES_2|SCO_2|CD4_3|DRUG_1|MET_NA|APP_0|RES_1|REC_0|VEN_0|CL_207|NAT_mex|2020-10-02",
      "cluster":33,
      "patient_attributes":{
        "ehars_uid":"ID_CEC-20-1604|ST_1|CODE_09002|SX_M|RISK_3|AGE_30|SES_2|SCO_2|CD4_3|DRUG_1|MET_NA|APP_0|RES_1|REC_0|VEN_0|CL_207|NAT_mex|2020-10-02",
        "ST":"ST_1",
        "RISK":"RISK_3",
        "MET":"MET_NA",
        "NAT":"NAT_mex"
      }
    },
    {
      "id":"ID_CEC-20-0994|ST_2|CODE_15013|SX_M|RISK_NA|AGE_29|SES_NA|SCO_NA|CD4_1|DRUG_NA|MET_NA|APP_NA|RES_1|REC_0|VEN_NA|CL_207|NAT_NA|2020-07-23",
      "cluster":33,
      "patient_attributes":{
        "ehars_uid":"ID_CEC-20-0994|ST_2|CODE_15013|SX_M|RISK_NA|AGE_29|SES_NA|SCO_NA|CD4_1|DRUG_NA|MET_NA|APP_NA|RES_1|REC_0|VEN_NA|CL_207|NAT_NA|2020-07-23",
        "ST":"ST_2",
        "RISK":"RISK_NA",
        "MET":"MET_NA",
        "NAT":"NAT_NA"
      }
    },
    {
      "id":"ID_CEC-19-0546|ST_2|CODE_15039|SX_M|RISK_3|AGE_28|SES_2|SCO_2|CD4_1|DRUG_0|MET_NA|APP_1|RES_1|REC_0|VEN_1|CL_207|NAT_mex|2019-10-11",
      "cluster":33,
      "patient_attributes":{
        "ehars_uid":"ID_CEC-19-0546|ST_2|CODE_15039|SX_M|RISK_3|AGE_28|SES_2|SCO_2|CD4_1|DRUG_0|MET_NA|APP_1|RES_1|REC_0|VEN_1|CL_207|NAT_mex|2019-10-11",
        "ST":"ST_2",
        "RISK":"RISK_3",
        "MET":"MET_NA",
        "NAT":"NAT_mex"
      }
    },
    {
      "id":"ID_CEC-19-0695|ST_1|CODE_09014|SX_M|RISK_NA|AGE_29|SES_NA|SCO_NA|CD4_2|DRUG_NA|MET_NA|APP_NA|RES_1|REC_0|VEN_NA|CL_224|NAT_NA|2019-10-30",
      "cluster":34,
      "patient_attributes":{
        "ehars_uid":"ID_CEC-19-0695|ST_1|CODE_09014|SX_M|RISK_NA|AGE_29|SES_NA|SCO_NA|CD4_2|DRUG_NA|MET_NA|APP_NA|RES_1|REC_0|VEN_NA|CL_224|NAT_NA|2019-10-30",
        "ST":"ST_1",
        "RISK":"RISK_NA",
        "MET":"MET_NA",
        "NAT":"NAT_NA"
      }
    },
    {
      "id":"ID_CEC-19-0785|ST_1|CODE_07106|SX_M|RISK_NA|AGE_26|SES_NA|SCO_NA|CD4_3|DRUG_NA|MET_NA|APP_NA|RES_1|REC_1|VEN_NA|CL_224|NAT_NA|2019-11-13",
      "cluster":34,
      "patient_attributes":{
        "ehars_uid":"ID_CEC-19-0785|ST_1|CODE_07106|SX_M|RISK_NA|AGE_26|SES_NA|SCO_NA|CD4_3|DRUG_NA|MET_NA|APP_NA|RES_1|REC_1|VEN_NA|CL_224|NAT_NA|2019-11-13",
        "ST":"ST_1",
        "RISK":"RISK_NA",
        "MET":"MET_NA",
        "NAT":"NAT_NA"
      }
    },
    {
      "id":"ID_CEC-19-0799|ST_1|CODE_09015|SX_M|RISK_NA|AGE_31|SES_NA|SCO_NA|CD4_2|DRUG_NA|MET_NA|APP_NA|RES_1|REC_1|VEN_NA|CL_224|NAT_NA|2019-11-13",
      "cluster":34,
      "patient_attributes":{
        "ehars_uid":"ID_CEC-19-0799|ST_1|CODE_09015|SX_M|RISK_NA|AGE_31|SES_NA|SCO_NA|CD4_2|DRUG_NA|MET_NA|APP_NA|RES_1|REC_1|VEN_NA|CL_224|NAT_NA|2019-11-13",
        "ST":"ST_1",
        "RISK":"RISK_NA",
        "MET":"MET_NA",
        "NAT":"NAT_NA"
      }
    },
    {
      "id":"ID_CEC-19-1020|ST_1|CODE_09015|SX_M|RISK_NA|AGE_26|SES_NA|SCO_NA|CD4_3|DRUG_NA|MET_NA|APP_NA|RES_1|REC_NA|VEN_NA|CL_224|NAT_NA|2019-12-09",
      "cluster":34,
      "patient_attributes":{
        "ehars_uid":"ID_CEC-19-1020|ST_1|CODE_09015|SX_M|RISK_NA|AGE_26|SES_NA|SCO_NA|CD4_3|DRUG_NA|MET_NA|APP_NA|RES_1|REC_NA|VEN_NA|CL_224|NAT_NA|2019-12-09",
        "ST":"ST_1",
        "RISK":"RISK_NA",
        "MET":"MET_NA",
        "NAT":"NAT_NA"
      }
    },
    {
      "id":"ID_CEC-20-1508|ST_1|CODE_09016|SX_M|RISK_3|AGE_30|SES_1|SCO_3|CD4_2|DRUG_1|MET_NA|APP_1|RES_1|REC_1|VEN_0|CL_224|NAT_mex|2020-09-24",
      "cluster":34,
      "patient_attributes":{
        "ehars_uid":"ID_CEC-20-1508|ST_1|CODE_09016|SX_M|RISK_3|AGE_30|SES_1|SCO_3|CD4_2|DRUG_1|MET_NA|APP_1|RES_1|REC_1|VEN_0|CL_224|NAT_mex|2020-09-24",
        "ST":"ST_1",
        "RISK":"RISK_3",
        "MET":"MET_NA",
        "NAT":"NAT_mex"
      }
    },
    {
      "id":"ID_CEC-21-3333|ST_1|CODE_09014|SX_M|RISK_3|AGE_35|SES_1|SCO_3|CD4_1|DRUG_1|MET_NA|APP_0|RES_1|REC_0|VEN_1|CL_224|NAT_mex|2021-04-16",
      "cluster":34,
      "patient_attributes":{
        "ehars_uid":"ID_CEC-21-3333|ST_1|CODE_09014|SX_M|RISK_3|AGE_35|SES_1|SCO_3|CD4_1|DRUG_1|MET_NA|APP_0|RES_1|REC_0|VEN_1|CL_224|NAT_mex|2021-04-16",
        "ST":"ST_1",
        "RISK":"RISK_3",
        "MET":"MET_NA",
        "NAT":"NAT_mex"
      }
    },
    {
      "id":"ID_CEC-21-3700|ST_1|CODE_09014|SX_M|RISK_3|AGE_37|SES_2|SCO_3|CD4_1|DRUG_0|MET_NA|APP_0|RES_1|REC_0|VEN_0|CL_224|NAT_mex|2021-05-19",
      "cluster":34,
      "patient_attributes":{
        "ehars_uid":"ID_CEC-21-3700|ST_1|CODE_09014|SX_M|RISK_3|AGE_37|SES_2|SCO_3|CD4_1|DRUG_0|MET_NA|APP_0|RES_1|REC_0|VEN_0|CL_224|NAT_mex|2021-05-19",
        "ST":"ST_1",
        "RISK":"RISK_3",
        "MET":"MET_NA",
        "NAT":"NAT_mex"
      }
    },
    {
      "id":"ID_CEC-22-6256|ST_1|CODE_09010|SX_M|RISK_3|AGE_28|SES_2|SCO_3|CD4_1|DRUG_1|MET_NA|APP_1|RES_1|REC_0|VEN_1|CL_224|NAT_mex|2022-01-26",
      "cluster":34,
      "patient_attributes":{
        "ehars_uid":"ID_CEC-22-6256|ST_1|CODE_09010|SX_M|RISK_3|AGE_28|SES_2|SCO_3|CD4_1|DRUG_1|MET_NA|APP_1|RES_1|REC_0|VEN_1|CL_224|NAT_mex|2022-01-26",
        "ST":"ST_1",
        "RISK":"RISK_3",
        "MET":"MET_NA",
        "NAT":"NAT_mex"
      }
    },
    {
      "id":"ID_CEC-22-7475|ST_1|CODE_09015|SX_M|RISK_3|AGE_57|SES_2|SCO_2|CD4_1|DRUG_1|MET_NA|APP_1|RES_1|REC_0|VEN_1|CL_224|NAT_NA|2022-05-11",
      "cluster":34,
      "patient_attributes":{
        "ehars_uid":"ID_CEC-22-7475|ST_1|CODE_09015|SX_M|RISK_3|AGE_57|SES_2|SCO_2|CD4_1|DRUG_1|MET_NA|APP_1|RES_1|REC_0|VEN_1|CL_224|NAT_NA|2022-05-11",
        "ST":"ST_1",
        "RISK":"RISK_3",
        "MET":"MET_NA",
        "NAT":"NAT_NA"
      }
    },
    {
      "id":"ID_CEC-22-7697|ST_2|CODE_15057|SX_M|RISK_3|AGE_21|SES_2|SCO_2|CD4_1|DRUG_1|MET_1|APP_1|RES_1|REC_0|VEN_1|CL_224|NAT_mex|2022-05-26",
      "cluster":34,
      "patient_attributes":{
        "ehars_uid":"ID_CEC-22-7697|ST_2|CODE_15057|SX_M|RISK_3|AGE_21|SES_2|SCO_2|CD4_1|DRUG_1|MET_1|APP_1|RES_1|REC_0|VEN_1|CL_224|NAT_mex|2022-05-26",
        "ST":"ST_2",
        "RISK":"RISK_3",
        "MET":"MET_1",
        "NAT":"NAT_mex"
      }
    },
    {
      "id":"ID_CEC-21-2673|ST_1|CODE_09003|SX_M|RISK_3|AGE_38|SES_2|SCO_3|CD4_3|DRUG_0|MET_NA|APP_1|RES_1|REC_0|VEN_0|CL_53|NAT_mex|2021-02-16",
      "cluster":35,
      "patient_attributes":{
        "ehars_uid":"ID_CEC-21-2673|ST_1|CODE_09003|SX_M|RISK_3|AGE_38|SES_2|SCO_3|CD4_3|DRUG_0|MET_NA|APP_1|RES_1|REC_0|VEN_0|CL_53|NAT_mex|2021-02-16",
        "ST":"ST_1",
        "RISK":"RISK_3",
        "MET":"MET_NA",
        "NAT":"NAT_mex"
      }
    },
    {
      "id":"ID_CEC-21-3308|ST_1|CODE_09010|SX_M|RISK_3|AGE_32|SES_1|SCO_3|CD4_1|DRUG_0|MET_NA|APP_1|RES_1|REC_0|VEN_0|CL_53|NAT_mex|2021-04-15",
      "cluster":35,
      "patient_attributes":{
        "ehars_uid":"ID_CEC-21-3308|ST_1|CODE_09010|SX_M|RISK_3|AGE_32|SES_1|SCO_3|CD4_1|DRUG_0|MET_NA|APP_1|RES_1|REC_0|VEN_0|CL_53|NAT_mex|2021-04-15",
        "ST":"ST_1",
        "RISK":"RISK_3",
        "MET":"MET_NA",
        "NAT":"NAT_mex"
      }
    },
    {
      "id":"ID_CEC-21-3818|ST_1|CODE_09015|SX_M|RISK_3|AGE_29|SES_1|SCO_3|CD4_1|DRUG_0|MET_NA|APP_0|RES_3|REC_0|VEN_0|CL_53|NAT_mex|2021-05-31",
      "cluster":35,
      "patient_attributes":{
        "ehars_uid":"ID_CEC-21-3818|ST_1|CODE_09015|SX_M|RISK_3|AGE_29|SES_1|SCO_3|CD4_1|DRUG_0|MET_NA|APP_0|RES_3|REC_0|VEN_0|CL_53|NAT_mex|2021-05-31",
        "ST":"ST_1",
        "RISK":"RISK_3",
        "MET":"MET_NA",
        "NAT":"NAT_mex"
      }
    },
    {
      "id":"ID_CEC-21-5474|ST_1|CODE_09007|SX_M|RISK_3|AGE_29|SES_1|SCO_3|CD4_1|DRUG_0|MET_NA|APP_1|RES_1|REC_0|VEN_0|CL_53|NAT_mex|2021-11-05",
      "cluster":35,
      "patient_attributes":{
        "ehars_uid":"ID_CEC-21-5474|ST_1|CODE_09007|SX_M|RISK_3|AGE_29|SES_1|SCO_3|CD4_1|DRUG_0|MET_NA|APP_1|RES_1|REC_0|VEN_0|CL_53|NAT_mex|2021-11-05",
        "ST":"ST_1",
        "RISK":"RISK_3",
        "MET":"MET_NA",
        "NAT":"NAT_mex"
      }
    },
    {
      "id":"ID_CEC-20-1668|ST_1|CODE_09016|SX_M|RISK_3|AGE_30|SES_1|SCO_3|CD4_1|DRUG_1|MET_NA|APP_1|RES_1|REC_0|VEN_0|CL_53|NAT_mex|2020-10-09",
      "cluster":35,
      "patient_attributes":{
        "ehars_uid":"ID_CEC-20-1668|ST_1|CODE_09016|SX_M|RISK_3|AGE_30|SES_1|SCO_3|CD4_1|DRUG_1|MET_NA|APP_1|RES_1|REC_0|VEN_0|CL_53|NAT_mex|2020-10-09",
        "ST":"ST_1",
        "RISK":"RISK_3",
        "MET":"MET_NA",
        "NAT":"NAT_mex"
      }
    },
    {
      "id":"ID_CEC-22-6761|ST_1|CODE_09010|SX_M|RISK_NA|AGE_24|SES_NA|SCO_NA|CD4_2|DRUG_NA|MET_NA|APP_NA|RES_1|REC_0|VEN_NA|CL_53|NAT_NA|2022-03-11",
      "cluster":35,
      "patient_attributes":{
        "ehars_uid":"ID_CEC-22-6761|ST_1|CODE_09010|SX_M|RISK_NA|AGE_24|SES_NA|SCO_NA|CD4_2|DRUG_NA|MET_NA|APP_NA|RES_1|REC_0|VEN_NA|CL_53|NAT_NA|2022-03-11",
        "ST":"ST_1",
        "RISK":"RISK_NA",
        "MET":"MET_NA",
        "NAT":"NAT_NA"
      }
    },
    {
      "id":"ID_CEC-22-8105|ST_1|CODE_09016|SX_M|RISK_NA|AGE_38|SES_NA|SCO_NA|CD4_2|DRUG_NA|MET_NA|APP_NA|RES_1|REC_0|VEN_NA|CL_53|NAT_NA|2022-06-28",
      "cluster":35,
      "patient_attributes":{
        "ehars_uid":"ID_CEC-22-8105|ST_1|CODE_09016|SX_M|RISK_NA|AGE_38|SES_NA|SCO_NA|CD4_2|DRUG_NA|MET_NA|APP_NA|RES_1|REC_0|VEN_NA|CL_53|NAT_NA|2022-06-28",
        "ST":"ST_1",
        "RISK":"RISK_NA",
        "MET":"MET_NA",
        "NAT":"NAT_NA"
      }
    },
    {
      "id":"ID_CEC-22-8791|ST_1|CODE_09005|SX_M|RISK_3|AGE_30|SES_1|SCO_3|CD4_1|DRUG_1|MET_NA|APP_1|RES_1|REC_0|VEN_0|CL_53|NAT_mex|2022-08-29",
      "cluster":35,
      "patient_attributes":{
        "ehars_uid":"ID_CEC-22-8791|ST_1|CODE_09005|SX_M|RISK_3|AGE_30|SES_1|SCO_3|CD4_1|DRUG_1|MET_NA|APP_1|RES_1|REC_0|VEN_0|CL_53|NAT_mex|2022-08-29",
        "ST":"ST_1",
        "RISK":"RISK_3",
        "MET":"MET_NA",
        "NAT":"NAT_mex"
      }
    },
    {
      "id":"ID_CEC-22-8797|ST_1|CODE_09007|SX_M|RISK_NA|AGE_34|SES_NA|SCO_NA|CD4_1|DRUG_NA|MET_NA|APP_NA|RES_1|REC_0|VEN_NA|CL_53|NAT_mex|2022-08-30",
      "cluster":35,
      "patient_attributes":{
        "ehars_uid":"ID_CEC-22-8797|ST_1|CODE_09007|SX_M|RISK_NA|AGE_34|SES_NA|SCO_NA|CD4_1|DRUG_NA|MET_NA|APP_NA|RES_1|REC_0|VEN_NA|CL_53|NAT_mex|2022-08-30",
        "ST":"ST_1",
        "RISK":"RISK_NA",
        "MET":"MET_NA",
        "NAT":"NAT_mex"
      }
    },
    {
      "id":"ID_CEC-19-0774|ST_2|CODE_15027|SX_M|RISK_NA|AGE_31|SES_NA|SCO_NA|CD4_2|DRUG_NA|MET_NA|APP_NA|RES_1|REC_0|VEN_NA|CL_53|NAT_NA|2019-11-08",
      "cluster":35,
      "patient_attributes":{
        "ehars_uid":"ID_CEC-19-0774|ST_2|CODE_15027|SX_M|RISK_NA|AGE_31|SES_NA|SCO_NA|CD4_2|DRUG_NA|MET_NA|APP_NA|RES_1|REC_0|VEN_NA|CL_53|NAT_NA|2019-11-08",
        "ST":"ST_2",
        "RISK":"RISK_NA",
        "MET":"MET_NA",
        "NAT":"NAT_NA"
      }
    },
    {
      "id":"ID_CEC-21-3403|ST_1|CODE_09005|SX_M|RISK_3|AGE_33|SES_2|SCO_1|CD4_3|DRUG_0|MET_0|APP_0|RES_1|REC_1|VEN_0|CL_353|NAT_mex|2021-04-22",
      "cluster":36,
      "patient_attributes":{
        "ehars_uid":"ID_CEC-21-3403|ST_1|CODE_09005|SX_M|RISK_3|AGE_33|SES_2|SCO_1|CD4_3|DRUG_0|MET_0|APP_0|RES_1|REC_1|VEN_0|CL_353|NAT_mex|2021-04-22",
        "ST":"ST_1",
        "RISK":"RISK_3",
        "MET":"MET_0",
        "NAT":"NAT_mex"
      }
    },
    {
      "id":"ID_CEC-21-3464|ST_2|CODE_15058|SX_M|RISK_3|AGE_26|SES_2|SCO_2|CD4_2|DRUG_1|MET_NA|APP_1|RES_1|REC_1|VEN_1|CL_353|NAT_mex|2021-04-27",
      "cluster":36,
      "patient_attributes":{
        "ehars_uid":"ID_CEC-21-3464|ST_2|CODE_15058|SX_M|RISK_3|AGE_26|SES_2|SCO_2|CD4_2|DRUG_1|MET_NA|APP_1|RES_1|REC_1|VEN_1|CL_353|NAT_mex|2021-04-27",
        "ST":"ST_2",
        "RISK":"RISK_3",
        "MET":"MET_NA",
        "NAT":"NAT_mex"
      }
    },
    {
      "id":"ID_CEC-21-5802|ST_1|CODE_09005|SX_M|RISK_3|AGE_29|SES_1|SCO_3|CD4_1|DRUG_0|MET_NA|APP_1|RES_1|REC_0|VEN_0|CL_353|NAT_mex|2021-12-03",
      "cluster":36,
      "patient_attributes":{
        "ehars_uid":"ID_CEC-21-5802|ST_1|CODE_09005|SX_M|RISK_3|AGE_29|SES_1|SCO_3|CD4_1|DRUG_0|MET_NA|APP_1|RES_1|REC_0|VEN_0|CL_353|NAT_mex|2021-12-03",
        "ST":"ST_1",
        "RISK":"RISK_3",
        "MET":"MET_NA",
        "NAT":"NAT_mex"
      }
    },
    {
      "id":"ID_CEC-22-5943|ST_1|CODE_09016|SX_M|RISK_3|AGE_32|SES_1|SCO_2|CD4_1|DRUG_1|MET_NA|APP_1|RES_1|REC_0|VEN_1|CL_353|NAT_mex|2022-01-03",
      "cluster":36,
      "patient_attributes":{
        "ehars_uid":"ID_CEC-22-5943|ST_1|CODE_09016|SX_M|RISK_3|AGE_32|SES_1|SCO_2|CD4_1|DRUG_1|MET_NA|APP_1|RES_1|REC_0|VEN_1|CL_353|NAT_mex|2022-01-03",
        "ST":"ST_1",
        "RISK":"RISK_3",
        "MET":"MET_NA",
        "NAT":"NAT_mex"
      }
    },
    {
      "id":"ID_CEC-22-6296|ST_1|CODE_09016|SX_M|RISK_NA|AGE_28|SES_NA|SCO_NA|CD4_1|DRUG_NA|MET_NA|APP_NA|RES_1|REC_0|VEN_NA|CL_353|NAT_NA|2022-01-28",
      "cluster":36,
      "patient_attributes":{
        "ehars_uid":"ID_CEC-22-6296|ST_1|CODE_09016|SX_M|RISK_NA|AGE_28|SES_NA|SCO_NA|CD4_1|DRUG_NA|MET_NA|APP_NA|RES_1|REC_0|VEN_NA|CL_353|NAT_NA|2022-01-28",
        "ST":"ST_1",
        "RISK":"RISK_NA",
        "MET":"MET_NA",
        "NAT":"NAT_NA"
      }
    },
    {
      "id":"ID_CEC-22-6325|ST_1|CODE_09015|SX_M|RISK_3|AGE_25|SES_2|SCO_2|CD4_1|DRUG_1|MET_NA|APP_0|RES_1|REC_0|VEN_0|CL_353|NAT_mex|2022-02-01",
      "cluster":36,
      "patient_attributes":{
        "ehars_uid":"ID_CEC-22-6325|ST_1|CODE_09015|SX_M|RISK_3|AGE_25|SES_2|SCO_2|CD4_1|DRUG_1|MET_NA|APP_0|RES_1|REC_0|VEN_0|CL_353|NAT_mex|2022-02-01",
        "ST":"ST_1",
        "RISK":"RISK_3",
        "MET":"MET_NA",
        "NAT":"NAT_mex"
      }
    },
    {
      "id":"ID_CEC-22-7119|ST_1|CODE_09016|SX_M|RISK_3|AGE_29|SES_2|SCO_3|CD4_2|DRUG_1|MET_NA|APP_1|RES_1|REC_0|VEN_0|CL_353|NAT_mex|2022-04-08",
      "cluster":36,
      "patient_attributes":{
        "ehars_uid":"ID_CEC-22-7119|ST_1|CODE_09016|SX_M|RISK_3|AGE_29|SES_2|SCO_3|CD4_2|DRUG_1|MET_NA|APP_1|RES_1|REC_0|VEN_0|CL_353|NAT_mex|2022-04-08",
        "ST":"ST_1",
        "RISK":"RISK_3",
        "MET":"MET_NA",
        "NAT":"NAT_mex"
      }
    },
    {
      "id":"ID_CEC-22-7768|ST_1|CODE_09009|SX_M|RISK_3|AGE_33|SES_1|SCO_3|CD4_NA|DRUG_0|MET_NA|APP_1|RES_1|REC_0|VEN_0|CL_353|NAT_mex|2022-05-27",
      "cluster":36,
      "patient_attributes":{
        "ehars_uid":"ID_CEC-22-7768|ST_1|CODE_09009|SX_M|RISK_3|AGE_33|SES_1|SCO_3|CD4_NA|DRUG_0|MET_NA|APP_1|RES_1|REC_0|VEN_0|CL_353|NAT_mex|2022-05-27",
        "ST":"ST_1",
        "RISK":"RISK_3",
        "MET":"MET_NA",
        "NAT":"NAT_mex"
      }
    },
    {
      "id":"ID_CEC-22-8014|ST_1|CODE_09016|SX_M|RISK_3|AGE_33|SES_2|SCO_3|CD4_2|DRUG_1|MET_NA|APP_1|RES_1|REC_0|VEN_0|CL_353|NAT_mex|2022-06-20",
      "cluster":36,
      "patient_attributes":{
        "ehars_uid":"ID_CEC-22-8014|ST_1|CODE_09016|SX_M|RISK_3|AGE_33|SES_2|SCO_3|CD4_2|DRUG_1|MET_NA|APP_1|RES_1|REC_0|VEN_0|CL_353|NAT_mex|2022-06-20",
        "ST":"ST_1",
        "RISK":"RISK_3",
        "MET":"MET_NA",
        "NAT":"NAT_mex"
      }
    },
    {
      "id":"ID_CEC-19-1028|ST_2|CODE_15060|SX_M|RISK_NA|AGE_21|SES_NA|SCO_NA|CD4_2|DRUG_NA|MET_NA|APP_NA|RES_1|REC_NA|VEN_NA|CL_353|NAT_NA|2019-12-11",
      "cluster":36,
      "patient_attributes":{
        "ehars_uid":"ID_CEC-19-1028|ST_2|CODE_15060|SX_M|RISK_NA|AGE_21|SES_NA|SCO_NA|CD4_2|DRUG_NA|MET_NA|APP_NA|RES_1|REC_NA|VEN_NA|CL_353|NAT_NA|2019-12-11",
        "ST":"ST_2",
        "RISK":"RISK_NA",
        "MET":"MET_NA",
        "NAT":"NAT_NA"
      }
    },
    {
      "id":"ID_CEC-20-2250|ST_1|CODE_09005|SX_M|RISK_3|AGE_41|SES_2|SCO_2|CD4_1|DRUG_0|MET_NA|APP_1|RES_1|REC_0|VEN_0|CL_237|NAT_mex|2020-12-09",
      "cluster":37,
      "patient_attributes":{
        "ehars_uid":"ID_CEC-20-2250|ST_1|CODE_09005|SX_M|RISK_3|AGE_41|SES_2|SCO_2|CD4_1|DRUG_0|MET_NA|APP_1|RES_1|REC_0|VEN_0|CL_237|NAT_mex|2020-12-09",
        "ST":"ST_1",
        "RISK":"RISK_3",
        "MET":"MET_NA",
        "NAT":"NAT_mex"
      }
    },
    {
      "id":"ID_CEC-20-2273|ST_2|CODE_15025|SX_M|RISK_3|AGE_21|SES_1|SCO_3|CD4_2|DRUG_0|MET_NA|APP_1|RES_1|REC_NA|VEN_0|CL_237|NAT_mex|2020-12-11",
      "cluster":37,
      "patient_attributes":{
        "ehars_uid":"ID_CEC-20-2273|ST_2|CODE_15025|SX_M|RISK_3|AGE_21|SES_1|SCO_3|CD4_2|DRUG_0|MET_NA|APP_1|RES_1|REC_NA|VEN_0|CL_237|NAT_mex|2020-12-11",
        "ST":"ST_2",
        "RISK":"RISK_3",
        "MET":"MET_NA",
        "NAT":"NAT_mex"
      }
    },
    {
      "id":"ID_CEC-21-4187|ST_2|CODE_15058|SX_M|RISK_3|AGE_31|SES_2|SCO_3|CD4_1|DRUG_1|MET_NA|APP_1|RES_1|REC_0|VEN_NA|CL_237|NAT_mex|2021-07-02",
      "cluster":37,
      "patient_attributes":{
        "ehars_uid":"ID_CEC-21-4187|ST_2|CODE_15058|SX_M|RISK_3|AGE_31|SES_2|SCO_3|CD4_1|DRUG_1|MET_NA|APP_1|RES_1|REC_0|VEN_NA|CL_237|NAT_mex|2021-07-02",
        "ST":"ST_2",
        "RISK":"RISK_3",
        "MET":"MET_NA",
        "NAT":"NAT_mex"
      }
    },
    {
      "id":"ID_CEC-21-5022|ST_1|CODE_09015|SX_M|RISK_3|AGE_34|SES_2|SCO_3|CD4_1|DRUG_1|MET_NA|APP_1|RES_1|REC_0|VEN_1|CL_237|NAT_mex|2021-09-29",
      "cluster":37,
      "patient_attributes":{
        "ehars_uid":"ID_CEC-21-5022|ST_1|CODE_09015|SX_M|RISK_3|AGE_34|SES_2|SCO_3|CD4_1|DRUG_1|MET_NA|APP_1|RES_1|REC_0|VEN_1|CL_237|NAT_mex|2021-09-29",
        "ST":"ST_1",
        "RISK":"RISK_3",
        "MET":"MET_NA",
        "NAT":"NAT_mex"
      }
    },
    {
      "id":"ID_CEC-22-6651|ST_2|CODE_15035|SX_M|RISK_3|AGE_24|SES_2|SCO_2|CD4_1|DRUG_0|MET_NA|APP_1|RES_1|REC_0|VEN_NA|CL_237|NAT_mex|2022-03-02",
      "cluster":37,
      "patient_attributes":{
        "ehars_uid":"ID_CEC-22-6651|ST_2|CODE_15035|SX_M|RISK_3|AGE_24|SES_2|SCO_2|CD4_1|DRUG_0|MET_NA|APP_1|RES_1|REC_0|VEN_NA|CL_237|NAT_mex|2022-03-02",
        "ST":"ST_2",
        "RISK":"RISK_3",
        "MET":"MET_NA",
        "NAT":"NAT_mex"
      }
    },
    {
      "id":"ID_CEC-22-7116|ST_1|CODE_09011|SX_M|RISK_3|AGE_34|SES_1|SCO_2|CD4_1|DRUG_1|MET_NA|APP_NA|RES_1|REC_0|VEN_NA|CL_237|NAT_mex|2022-04-07",
      "cluster":37,
      "patient_attributes":{
        "ehars_uid":"ID_CEC-22-7116|ST_1|CODE_09011|SX_M|RISK_3|AGE_34|SES_1|SCO_2|CD4_1|DRUG_1|MET_NA|APP_NA|RES_1|REC_0|VEN_NA|CL_237|NAT_mex|2022-04-07",
        "ST":"ST_1",
        "RISK":"RISK_3",
        "MET":"MET_NA",
        "NAT":"NAT_mex"
      }
    },
    {
      "id":"ID_CEC-22-7177|ST_2|CODE_15037|SX_M|RISK_3|AGE_27|SES_1|SCO_2|CD4_1|DRUG_0|MET_NA|APP_1|RES_1|REC_0|VEN_1|CL_237|NAT_mex|2022-04-18",
      "cluster":37,
      "patient_attributes":{
        "ehars_uid":"ID_CEC-22-7177|ST_2|CODE_15037|SX_M|RISK_3|AGE_27|SES_1|SCO_2|CD4_1|DRUG_0|MET_NA|APP_1|RES_1|REC_0|VEN_1|CL_237|NAT_mex|2022-04-18",
        "ST":"ST_2",
        "RISK":"RISK_3",
        "MET":"MET_NA",
        "NAT":"NAT_mex"
      }
    },
    {
      "id":"ID_CEC-22-8847|ST_2|CODE_15057|SX_M|RISK_3|AGE_26|SES_2|SCO_3|CD4_2|DRUG_1|MET_NA|APP_1|RES_1|REC_0|VEN_1|CL_237|NAT_mex|2022-09-01",
      "cluster":37,
      "patient_attributes":{
        "ehars_uid":"ID_CEC-22-8847|ST_2|CODE_15057|SX_M|RISK_3|AGE_26|SES_2|SCO_3|CD4_2|DRUG_1|MET_NA|APP_1|RES_1|REC_0|VEN_1|CL_237|NAT_mex|2022-09-01",
        "ST":"ST_2",
        "RISK":"RISK_3",
        "MET":"MET_NA",
        "NAT":"NAT_mex"
      }
    },
    {
      "id":"ID_CEC-20-1337|ST_1|CODE_09012|SX_M|RISK_3|AGE_27|SES_1|SCO_2|CD4_2|DRUG_1|MET_NA|APP_1|RES_1|REC_1|VEN_0|CL_237|NAT_mex|2020-09-02",
      "cluster":37,
      "patient_attributes":{
        "ehars_uid":"ID_CEC-20-1337|ST_1|CODE_09012|SX_M|RISK_3|AGE_27|SES_1|SCO_2|CD4_2|DRUG_1|MET_NA|APP_1|RES_1|REC_1|VEN_0|CL_237|NAT_mex|2020-09-02",
        "ST":"ST_1",
        "RISK":"RISK_3",
        "MET":"MET_NA",
        "NAT":"NAT_mex"
      }
    },
    {
      "id":"ID_CEC-20-2045|ST_1|CODE_09011|SX_M|RISK_3|AGE_23|SES_2|SCO_2|CD4_2|DRUG_1|MET_NA|APP_0|RES_1|REC_0|VEN_1|CL_237|NAT_mex|2020-11-17",
      "cluster":37,
      "patient_attributes":{
        "ehars_uid":"ID_CEC-20-2045|ST_1|CODE_09011|SX_M|RISK_3|AGE_23|SES_2|SCO_2|CD4_2|DRUG_1|MET_NA|APP_0|RES_1|REC_0|VEN_1|CL_237|NAT_mex|2020-11-17",
        "ST":"ST_1",
        "RISK":"RISK_3",
        "MET":"MET_NA",
        "NAT":"NAT_mex"
      }
    },
    {
      "id":"ID_CEC-21-4345|ST_1|CODE_09008|SX_M|RISK_3|AGE_25|SES_1|SCO_2|CD4_2|DRUG_0|MET_NA|APP_0|RES_1|REC_0|VEN_0|CL_134|NAT_mex|2021-07-16",
      "cluster":38,
      "patient_attributes":{
        "ehars_uid":"ID_CEC-21-4345|ST_1|CODE_09008|SX_M|RISK_3|AGE_25|SES_1|SCO_2|CD4_2|DRUG_0|MET_NA|APP_0|RES_1|REC_0|VEN_0|CL_134|NAT_mex|2021-07-16",
        "ST":"ST_1",
        "RISK":"RISK_3",
        "MET":"MET_NA",
        "NAT":"NAT_mex"
      }
    },
    {
      "id":"ID_CEC-22-7421|ST_1|CODE_09012|SX_M|RISK_3|AGE_22|SES_1|SCO_2|CD4_2|DRUG_1|MET_NA|APP_0|RES_1|REC_0|VEN_0|CL_134|NAT_mex|2022-05-09",
      "cluster":38,
      "patient_attributes":{
        "ehars_uid":"ID_CEC-22-7421|ST_1|CODE_09012|SX_M|RISK_3|AGE_22|SES_1|SCO_2|CD4_2|DRUG_1|MET_NA|APP_0|RES_1|REC_0|VEN_0|CL_134|NAT_mex|2022-05-09",
        "ST":"ST_1",
        "RISK":"RISK_3",
        "MET":"MET_NA",
        "NAT":"NAT_mex"
      }
    },
    {
      "id":"ID_CEC-22-7559|ST_1|CODE_09007|SX_M|RISK_3|AGE_22|SES_1|SCO_2|CD4_1|DRUG_1|MET_NA|APP_1|RES_1|REC_0|VEN_0|CL_134|NAT_mex|2022-05-16",
      "cluster":38,
      "patient_attributes":{
        "ehars_uid":"ID_CEC-22-7559|ST_1|CODE_09007|SX_M|RISK_3|AGE_22|SES_1|SCO_2|CD4_1|DRUG_1|MET_NA|APP_1|RES_1|REC_0|VEN_0|CL_134|NAT_mex|2022-05-16",
        "ST":"ST_1",
        "RISK":"RISK_3",
        "MET":"MET_NA",
        "NAT":"NAT_mex"
      }
    },
    {
      "id":"ID_CEC-22-7866|ST_1|CODE_09003|SX_M|RISK_3|AGE_24|SES_2|SCO_3|CD4_2|DRUG_1|MET_NA|APP_1|RES_1|REC_0|VEN_0|CL_134|NAT_mex|2022-06-07",
      "cluster":38,
      "patient_attributes":{
        "ehars_uid":"ID_CEC-22-7866|ST_1|CODE_09003|SX_M|RISK_3|AGE_24|SES_2|SCO_3|CD4_2|DRUG_1|MET_NA|APP_1|RES_1|REC_0|VEN_0|CL_134|NAT_mex|2022-06-07",
        "ST":"ST_1",
        "RISK":"RISK_3",
        "MET":"MET_NA",
        "NAT":"NAT_mex"
      }
    },
    {
      "id":"ID_CEC-22-7896|ST_1|CODE_09006|SX_M|RISK_3|AGE_41|SES_2|SCO_2|CD4_2|DRUG_1|MET_NA|APP_1|RES_1|REC_0|VEN_1|CL_134|NAT_mex|2022-06-09",
      "cluster":38,
      "patient_attributes":{
        "ehars_uid":"ID_CEC-22-7896|ST_1|CODE_09006|SX_M|RISK_3|AGE_41|SES_2|SCO_2|CD4_2|DRUG_1|MET_NA|APP_1|RES_1|REC_0|VEN_1|CL_134|NAT_mex|2022-06-09",
        "ST":"ST_1",
        "RISK":"RISK_3",
        "MET":"MET_NA",
        "NAT":"NAT_mex"
      }
    },
    {
      "id":"ID_CEC-22-6379|ST_1|CODE_07106|SX_M|RISK_3|AGE_32|SES_2|SCO_3|CD4_1|DRUG_0|MET_NA|APP_1|RES_1|REC_0|VEN_0|CL_134|NAT_mex|2022-02-08",
      "cluster":38,
      "patient_attributes":{
        "ehars_uid":"ID_CEC-22-6379|ST_1|CODE_07106|SX_M|RISK_3|AGE_32|SES_2|SCO_3|CD4_1|DRUG_0|MET_NA|APP_1|RES_1|REC_0|VEN_0|CL_134|NAT_mex|2022-02-08",
        "ST":"ST_1",
        "RISK":"RISK_3",
        "MET":"MET_NA",
        "NAT":"NAT_mex"
      }
    },
    {
      "id":"ID_CEC-19-0043|ST_1|CODE_09015|SX_M|RISK_NA|AGE_28|SES_NA|SCO_NA|CD4_2|DRUG_NA|MET_NA|APP_NA|RES_1|REC_0|VEN_NA|CL_134|NAT_NA|2019-07-24",
      "cluster":38,
      "patient_attributes":{
        "ehars_uid":"ID_CEC-19-0043|ST_1|CODE_09015|SX_M|RISK_NA|AGE_28|SES_NA|SCO_NA|CD4_2|DRUG_NA|MET_NA|APP_NA|RES_1|REC_0|VEN_NA|CL_134|NAT_NA|2019-07-24",
        "ST":"ST_1",
        "RISK":"RISK_NA",
        "MET":"MET_NA",
        "NAT":"NAT_NA"
      }
    },
    {
      "id":"ID_CEC-21-3304|ST_1|CODE_09014|SX_M|RISK_3|AGE_35|SES_2|SCO_3|CD4_3|DRUG_1|MET_NA|APP_1|RES_1|REC_0|VEN_0|CL_134|NAT_mex|2021-04-14",
      "cluster":38,
      "patient_attributes":{
        "ehars_uid":"ID_CEC-21-3304|ST_1|CODE_09014|SX_M|RISK_3|AGE_35|SES_2|SCO_3|CD4_3|DRUG_1|MET_NA|APP_1|RES_1|REC_0|VEN_0|CL_134|NAT_mex|2021-04-14",
        "ST":"ST_1",
        "RISK":"RISK_3",
        "MET":"MET_NA",
        "NAT":"NAT_mex"
      }
    },
    {
      "id":"ID_CEC-21-4601|ST_1|CODE_09015|SX_M|RISK_3|AGE_39|SES_2|SCO_3|CD4_1|DRUG_0|MET_NA|APP_0|RES_1|REC_0|VEN_0|CL_134|NAT_mex|2021-08-18",
      "cluster":38,
      "patient_attributes":{
        "ehars_uid":"ID_CEC-21-4601|ST_1|CODE_09015|SX_M|RISK_3|AGE_39|SES_2|SCO_3|CD4_1|DRUG_0|MET_NA|APP_0|RES_1|REC_0|VEN_0|CL_134|NAT_mex|2021-08-18",
        "ST":"ST_1",
        "RISK":"RISK_3",
        "MET":"MET_NA",
        "NAT":"NAT_mex"
      }
    },
    {
      "id":"ID_CEC-19-0052|ST_1|CODE_09005|SX_M|RISK_NA|AGE_27|SES_NA|SCO_NA|CD4_1|DRUG_NA|MET_NA|APP_NA|RES_1|REC_0|VEN_NA|CL_57|NAT_NA|2019-07-24",
      "cluster":39,
      "patient_attributes":{
        "ehars_uid":"ID_CEC-19-0052|ST_1|CODE_09005|SX_M|RISK_NA|AGE_27|SES_NA|SCO_NA|CD4_1|DRUG_NA|MET_NA|APP_NA|RES_1|REC_0|VEN_NA|CL_57|NAT_NA|2019-07-24",
        "ST":"ST_1",
        "RISK":"RISK_NA",
        "MET":"MET_NA",
        "NAT":"NAT_NA"
      }
    },
    {
      "id":"ID_CEC-19-0860|ST_1|CODE_09005|SX_M|RISK_NA|AGE_25|SES_NA|SCO_NA|CD4_3|DRUG_NA|MET_NA|APP_NA|RES_1|REC_0|VEN_NA|CL_57|NAT_NA|2019-11-20",
      "cluster":39,
      "patient_attributes":{
        "ehars_uid":"ID_CEC-19-0860|ST_1|CODE_09005|SX_M|RISK_NA|AGE_25|SES_NA|SCO_NA|CD4_3|DRUG_NA|MET_NA|APP_NA|RES_1|REC_0|VEN_NA|CL_57|NAT_NA|2019-11-20",
        "ST":"ST_1",
        "RISK":"RISK_NA",
        "MET":"MET_NA",
        "NAT":"NAT_NA"
      }
    },
    {
      "id":"ID_CEC-20-1694|ST_1|CODE_09016|SX_M|RISK_3|AGE_32|SES_2|SCO_2|CD4_1|DRUG_0|MET_NA|APP_0|RES_2|REC_0|VEN_0|CL_57|NAT_mex|2020-10-13",
      "cluster":39,
      "patient_attributes":{
        "ehars_uid":"ID_CEC-20-1694|ST_1|CODE_09016|SX_M|RISK_3|AGE_32|SES_2|SCO_2|CD4_1|DRUG_0|MET_NA|APP_0|RES_2|REC_0|VEN_0|CL_57|NAT_mex|2020-10-13",
        "ST":"ST_1",
        "RISK":"RISK_3",
        "MET":"MET_NA",
        "NAT":"NAT_mex"
      }
    },
    {
      "id":"ID_CEC-21-2457|ST_1|CODE_09005|SX_M|RISK_3|AGE_21|SES_2|SCO_2|CD4_2|DRUG_0|MET_NA|APP_1|RES_1|REC_0|VEN_1|CL_57|NAT_mex|2021-01-22",
      "cluster":39,
      "patient_attributes":{
        "ehars_uid":"ID_CEC-21-2457|ST_1|CODE_09005|SX_M|RISK_3|AGE_21|SES_2|SCO_2|CD4_2|DRUG_0|MET_NA|APP_1|RES_1|REC_0|VEN_1|CL_57|NAT_mex|2021-01-22",
        "ST":"ST_1",
        "RISK":"RISK_3",
        "MET":"MET_NA",
        "NAT":"NAT_mex"
      }
    },
    {
      "id":"ID_CEC-21-5827|ST_1|CODE_09005|SX_M|RISK_3|AGE_26|SES_1|SCO_3|CD4_2|DRUG_0|MET_NA|APP_1|RES_1|REC_0|VEN_1|CL_57|NAT_mex|2021-12-06",
      "cluster":39,
      "patient_attributes":{
        "ehars_uid":"ID_CEC-21-5827|ST_1|CODE_09005|SX_M|RISK_3|AGE_26|SES_1|SCO_3|CD4_2|DRUG_0|MET_NA|APP_1|RES_1|REC_0|VEN_1|CL_57|NAT_mex|2021-12-06",
        "ST":"ST_1",
        "RISK":"RISK_3",
        "MET":"MET_NA",
        "NAT":"NAT_mex"
      }
    },
    {
      "id":"ID_CEC-22-6243|ST_1|CODE_09002|SX_M|RISK_3|AGE_31|SES_1|SCO_2|CD4_2|DRUG_1|MET_NA|APP_1|RES_1|REC_0|VEN_1|CL_57|NAT_mex|2022-01-25",
      "cluster":39,
      "patient_attributes":{
        "ehars_uid":"ID_CEC-22-6243|ST_1|CODE_09002|SX_M|RISK_3|AGE_31|SES_1|SCO_2|CD4_2|DRUG_1|MET_NA|APP_1|RES_1|REC_0|VEN_1|CL_57|NAT_mex|2022-01-25",
        "ST":"ST_1",
        "RISK":"RISK_3",
        "MET":"MET_NA",
        "NAT":"NAT_mex"
      }
    },
    {
      "id":"ID_CEC-22-7732|ST_1|CODE_09005|SX_M|RISK_3|AGE_29|SES_2|SCO_3|CD4_2|DRUG_1|MET_NA|APP_1|RES_1|REC_0|VEN_1|CL_57|NAT_mex|2022-05-30",
      "cluster":39,
      "patient_attributes":{
        "ehars_uid":"ID_CEC-22-7732|ST_1|CODE_09005|SX_M|RISK_3|AGE_29|SES_2|SCO_3|CD4_2|DRUG_1|MET_NA|APP_1|RES_1|REC_0|VEN_1|CL_57|NAT_mex|2022-05-30",
        "ST":"ST_1",
        "RISK":"RISK_3",
        "MET":"MET_NA",
        "NAT":"NAT_mex"
      }
    },
    {
      "id":"ID_CEC-22-8103|ST_1|CODE_09002|SX_M|RISK_3|AGE_23|SES_2|SCO_2|CD4_2|DRUG_0|MET_NA|APP_1|RES_1|REC_0|VEN_0|CL_57|NAT_mex|2022-06-28",
      "cluster":39,
      "patient_attributes":{
        "ehars_uid":"ID_CEC-22-8103|ST_1|CODE_09002|SX_M|RISK_3|AGE_23|SES_2|SCO_2|CD4_2|DRUG_0|MET_NA|APP_1|RES_1|REC_0|VEN_0|CL_57|NAT_mex|2022-06-28",
        "ST":"ST_1",
        "RISK":"RISK_3",
        "MET":"MET_NA",
        "NAT":"NAT_mex"
      }
    },
    {
      "id":"ID_CEC-22-8858|ST_2|CODE_15057|SX_M|RISK_3|AGE_23|SES_2|SCO_2|CD4_1|DRUG_0|MET_NA|APP_1|RES_1|REC_0|VEN_0|CL_57|NAT_mex|2022-09-02",
      "cluster":39,
      "patient_attributes":{
        "ehars_uid":"ID_CEC-22-8858|ST_2|CODE_15057|SX_M|RISK_3|AGE_23|SES_2|SCO_2|CD4_1|DRUG_0|MET_NA|APP_1|RES_1|REC_0|VEN_0|CL_57|NAT_mex|2022-09-02",
        "ST":"ST_2",
        "RISK":"RISK_3",
        "MET":"MET_NA",
        "NAT":"NAT_mex"
      }
    },
    {
      "id":"ID_CEC-20-1609|ST_1|CODE_09015|SX_M|RISK_3|AGE_29|SES_2|SCO_3|CD4_1|DRUG_1|MET_NA|APP_1|RES_1|REC_0|VEN_0|CL_144|NAT_mex|2020-10-05",
      "cluster":40,
      "patient_attributes":{
        "ehars_uid":"ID_CEC-20-1609|ST_1|CODE_09015|SX_M|RISK_3|AGE_29|SES_2|SCO_3|CD4_1|DRUG_1|MET_NA|APP_1|RES_1|REC_0|VEN_0|CL_144|NAT_mex|2020-10-05",
        "ST":"ST_1",
        "RISK":"RISK_3",
        "MET":"MET_NA",
        "NAT":"NAT_mex"
      }
    },
    {
      "id":"ID_CEC-21-3357|ST_2|CODE_15033|SX_M|RISK_3|AGE_25|SES_2|SCO_2|CD4_2|DRUG_0|MET_NA|APP_0|RES_5|REC_0|VEN_0|CL_144|NAT_mex|2021-04-20",
      "cluster":40,
      "patient_attributes":{
        "ehars_uid":"ID_CEC-21-3357|ST_2|CODE_15033|SX_M|RISK_3|AGE_25|SES_2|SCO_2|CD4_2|DRUG_0|MET_NA|APP_0|RES_5|REC_0|VEN_0|CL_144|NAT_mex|2021-04-20",
        "ST":"ST_2",
        "RISK":"RISK_3",
        "MET":"MET_NA",
        "NAT":"NAT_mex"
      }
    },
    {
      "id":"ID_CEC-21-3574|ST_2|CODE_15023|SX_M|RISK_3|AGE_19|SES_1|SCO_2|CD4_1|DRUG_1|MET_NA|APP_0|RES_1|REC_0|VEN_0|CL_144|NAT_mex|2021-05-07",
      "cluster":40,
      "patient_attributes":{
        "ehars_uid":"ID_CEC-21-3574|ST_2|CODE_15023|SX_M|RISK_3|AGE_19|SES_1|SCO_2|CD4_1|DRUG_1|MET_NA|APP_0|RES_1|REC_0|VEN_0|CL_144|NAT_mex|2021-05-07",
        "ST":"ST_2",
        "RISK":"RISK_3",
        "MET":"MET_NA",
        "NAT":"NAT_mex"
      }
    },
    {
      "id":"ID_CEC-21-4898|ST_1|CODE_09010|SX_M|RISK_3|AGE_21|SES_2|SCO_2|CD4_3|DRUG_0|MET_NA|APP_1|RES_1|REC_0|VEN_0|CL_144|NAT_mex|2021-09-20",
      "cluster":40,
      "patient_attributes":{
        "ehars_uid":"ID_CEC-21-4898|ST_1|CODE_09010|SX_M|RISK_3|AGE_21|SES_2|SCO_2|CD4_3|DRUG_0|MET_NA|APP_1|RES_1|REC_0|VEN_0|CL_144|NAT_mex|2021-09-20",
        "ST":"ST_1",
        "RISK":"RISK_3",
        "MET":"MET_NA",
        "NAT":"NAT_mex"
      }
    },
    {
      "id":"ID_CEC-21-5710|ST_1|CODE_09016|SX_M|RISK_3|AGE_28|SES_2|SCO_3|CD4_1|DRUG_0|MET_NA|APP_0|RES_1|REC_0|VEN_0|CL_144|NAT_mex|2021-11-26",
      "cluster":40,
      "patient_attributes":{
        "ehars_uid":"ID_CEC-21-5710|ST_1|CODE_09016|SX_M|RISK_3|AGE_28|SES_2|SCO_3|CD4_1|DRUG_0|MET_NA|APP_0|RES_1|REC_0|VEN_0|CL_144|NAT_mex|2021-11-26",
        "ST":"ST_1",
        "RISK":"RISK_3",
        "MET":"MET_NA",
        "NAT":"NAT_mex"
      }
    },
    {
      "id":"ID_CEC-22-7170|ST_1|CODE_09011|SX_M|RISK_3|AGE_27|SES_1|SCO_3|CD4_1|DRUG_0|MET_NA|APP_0|RES_1|REC_0|VEN_0|CL_144|NAT_mex|2022-04-18",
      "cluster":40,
      "patient_attributes":{
        "ehars_uid":"ID_CEC-22-7170|ST_1|CODE_09011|SX_M|RISK_3|AGE_27|SES_1|SCO_3|CD4_1|DRUG_0|MET_NA|APP_0|RES_1|REC_0|VEN_0|CL_144|NAT_mex|2022-04-18",
        "ST":"ST_1",
        "RISK":"RISK_3",
        "MET":"MET_NA",
        "NAT":"NAT_mex"
      }
    },
    {
      "id":"ID_CEC-19-0711|ST_1|CODE_07106|SX_M|RISK_NA|AGE_24|SES_NA|SCO_NA|CD4_2|DRUG_NA|MET_NA|APP_NA|RES_2|REC_0|VEN_NA|CL_144|NAT_NA|2019-11-01",
      "cluster":40,
      "patient_attributes":{
        "ehars_uid":"ID_CEC-19-0711|ST_1|CODE_07106|SX_M|RISK_NA|AGE_24|SES_NA|SCO_NA|CD4_2|DRUG_NA|MET_NA|APP_NA|RES_2|REC_0|VEN_NA|CL_144|NAT_NA|2019-11-01",
        "ST":"ST_1",
        "RISK":"RISK_NA",
        "MET":"MET_NA",
        "NAT":"NAT_NA"
      }
    },
    {
      "id":"ID_CEC-19-0122|ST_1|CODE_09002|SX_M|RISK_NA|AGE_25|SES_NA|SCO_NA|CD4_3|DRUG_NA|MET_NA|APP_NA|RES_1|REC_1|VEN_NA|CL_144|NAT_NA|2019-08-27",
      "cluster":40,
      "patient_attributes":{
        "ehars_uid":"ID_CEC-19-0122|ST_1|CODE_09002|SX_M|RISK_NA|AGE_25|SES_NA|SCO_NA|CD4_3|DRUG_NA|MET_NA|APP_NA|RES_1|REC_1|VEN_NA|CL_144|NAT_NA|2019-08-27",
        "ST":"ST_1",
        "RISK":"RISK_NA",
        "MET":"MET_NA",
        "NAT":"NAT_NA"
      }
    },
    {
      "id":"ID_CEC-19-0554|ST_1|CODE_09015|SX_M|RISK_NA|AGE_20|SES_NA|SCO_NA|CD4_3|DRUG_NA|MET_NA|APP_NA|RES_1|REC_0|VEN_NA|CL_144|NAT_NA|2019-10-16",
      "cluster":40,
      "patient_attributes":{
        "ehars_uid":"ID_CEC-19-0554|ST_1|CODE_09015|SX_M|RISK_NA|AGE_20|SES_NA|SCO_NA|CD4_3|DRUG_NA|MET_NA|APP_NA|RES_1|REC_0|VEN_NA|CL_144|NAT_NA|2019-10-16",
        "ST":"ST_1",
        "RISK":"RISK_NA",
        "MET":"MET_NA",
        "NAT":"NAT_NA"
      }
    },
    {
      "id":"ID_CEC-19-0588|ST_1|CODE_09007|SX_FT|RISK_4|AGE_18|SES_2|SCO_1|CD4_2|DRUG_NA|MET_NA|APP_NA|RES_4|REC_0|VEN_NA|CL_44|NAT_mex|2019-10-16",
      "cluster":41,
      "patient_attributes":{
        "ehars_uid":"ID_CEC-19-0588|ST_1|CODE_09007|SX_FT|RISK_4|AGE_18|SES_2|SCO_1|CD4_2|DRUG_NA|MET_NA|APP_NA|RES_4|REC_0|VEN_NA|CL_44|NAT_mex|2019-10-16",
        "ST":"ST_1",
        "RISK":"RISK_4",
        "MET":"MET_NA",
        "NAT":"NAT_mex"
      }
    },
    {
      "id":"ID_CEC-19-1002|ST_1|CODE_09004|SX_M|RISK_NA|AGE_22|SES_NA|SCO_NA|CD4_1|DRUG_NA|MET_NA|APP_NA|RES_4|REC_0|VEN_NA|CL_44|NAT_NA|2019-12-09",
      "cluster":41,
      "patient_attributes":{
        "ehars_uid":"ID_CEC-19-1002|ST_1|CODE_09004|SX_M|RISK_NA|AGE_22|SES_NA|SCO_NA|CD4_1|DRUG_NA|MET_NA|APP_NA|RES_4|REC_0|VEN_NA|CL_44|NAT_NA|2019-12-09",
        "ST":"ST_1",
        "RISK":"RISK_NA",
        "MET":"MET_NA",
        "NAT":"NAT_NA"
      }
    },
    {
      "id":"ID_CEC-21-2435|ST_1|CODE_09007|SX_M|RISK_3|AGE_31|SES_1|SCO_2|CD4_2|DRUG_1|MET_NA|APP_0|RES_4|REC_0|VEN_NA|CL_44|NAT_mex|2021-01-20",
      "cluster":41,
      "patient_attributes":{
        "ehars_uid":"ID_CEC-21-2435|ST_1|CODE_09007|SX_M|RISK_3|AGE_31|SES_1|SCO_2|CD4_2|DRUG_1|MET_NA|APP_0|RES_4|REC_0|VEN_NA|CL_44|NAT_mex|2021-01-20",
        "ST":"ST_1",
        "RISK":"RISK_3",
        "MET":"MET_NA",
        "NAT":"NAT_mex"
      }
    },
    {
      "id":"ID_CEC-21-3275|ST_2|CODE_15058|SX_M|RISK_3|AGE_28|SES_1|SCO_2|CD4_2|DRUG_1|MET_NA|APP_1|RES_4|REC_1|VEN_1|CL_44|NAT_mex|2021-04-13",
      "cluster":41,
      "patient_attributes":{
        "ehars_uid":"ID_CEC-21-3275|ST_2|CODE_15058|SX_M|RISK_3|AGE_28|SES_1|SCO_2|CD4_2|DRUG_1|MET_NA|APP_1|RES_4|REC_1|VEN_1|CL_44|NAT_mex|2021-04-13",
        "ST":"ST_2",
        "RISK":"RISK_3",
        "MET":"MET_NA",
        "NAT":"NAT_mex"
      }
    },
    {
      "id":"ID_CEC-21-3645|ST_1|CODE_09002|SX_M|RISK_3|AGE_31|SES_1|SCO_3|CD4_1|DRUG_0|MET_NA|APP_1|RES_4|REC_0|VEN_1|CL_44|NAT_mex|2021-05-14",
      "cluster":41,
      "patient_attributes":{
        "ehars_uid":"ID_CEC-21-3645|ST_1|CODE_09002|SX_M|RISK_3|AGE_31|SES_1|SCO_3|CD4_1|DRUG_0|MET_NA|APP_1|RES_4|REC_0|VEN_1|CL_44|NAT_mex|2021-05-14",
        "ST":"ST_1",
        "RISK":"RISK_3",
        "MET":"MET_NA",
        "NAT":"NAT_mex"
      }
    },
    {
      "id":"ID_CEC-21-5352|ST_1|CODE_09007|SX_M|RISK_1|AGE_27|SES_1|SCO_2|CD4_1|DRUG_1|MET_NA|APP_0|RES_4|REC_0|VEN_0|CL_44|NAT_mex|2021-10-26",
      "cluster":41,
      "patient_attributes":{
        "ehars_uid":"ID_CEC-21-5352|ST_1|CODE_09007|SX_M|RISK_1|AGE_27|SES_1|SCO_2|CD4_1|DRUG_1|MET_NA|APP_0|RES_4|REC_0|VEN_0|CL_44|NAT_mex|2021-10-26",
        "ST":"ST_1",
        "RISK":"RISK_1",
        "MET":"MET_NA",
        "NAT":"NAT_mex"
      }
    },
    {
      "id":"ID_CEC-22-6606|ST_1|CODE_09015|SX_M|RISK_3|AGE_32|SES_2|SCO_3|CD4_1|DRUG_1|MET_NA|APP_0|RES_4|REC_0|VEN_0|CL_44|NAT_mex|2022-02-25",
      "cluster":41,
      "patient_attributes":{
        "ehars_uid":"ID_CEC-22-6606|ST_1|CODE_09015|SX_M|RISK_3|AGE_32|SES_2|SCO_3|CD4_1|DRUG_1|MET_NA|APP_0|RES_4|REC_0|VEN_0|CL_44|NAT_mex|2022-02-25",
        "ST":"ST_1",
        "RISK":"RISK_3",
        "MET":"MET_NA",
        "NAT":"NAT_mex"
      }
    },
    {
      "id":"ID_CEC-22-9385|ST_1|CODE_09011|SX_M|RISK_3|AGE_29|SES_2|SCO_3|CD4_2|DRUG_1|MET_NA|APP_1|RES_4|REC_1|VEN_1|CL_44|NAT_mex|2022-10-24",
      "cluster":41,
      "patient_attributes":{
        "ehars_uid":"ID_CEC-22-9385|ST_1|CODE_09011|SX_M|RISK_3|AGE_29|SES_2|SCO_3|CD4_2|DRUG_1|MET_NA|APP_1|RES_4|REC_1|VEN_1|CL_44|NAT_mex|2022-10-24",
        "ST":"ST_1",
        "RISK":"RISK_3",
        "MET":"MET_NA",
        "NAT":"NAT_mex"
      }
    },
    {
      "id":"ID_CEC-19-0191|ST_1|CODE_09006|SX_M|RISK_2|AGE_33|SES_2|SCO_3|CD4_1|DRUG_1|MET_NA|APP_0|RES_4|REC_0|VEN_NA|CL_44|NAT_mex|2019-09-04",
      "cluster":41,
      "patient_attributes":{
        "ehars_uid":"ID_CEC-19-0191|ST_1|CODE_09006|SX_M|RISK_2|AGE_33|SES_2|SCO_3|CD4_1|DRUG_1|MET_NA|APP_0|RES_4|REC_0|VEN_NA|CL_44|NAT_mex|2019-09-04",
        "ST":"ST_1",
        "RISK":"RISK_2",
        "MET":"MET_NA",
        "NAT":"NAT_mex"
      }
    },
    {
      "id":"ID_CEC-21-2880|ST_2|CODE_15002|SX_M|RISK_3|AGE_27|SES_2|SCO_3|CD4_1|DRUG_1|MET_NA|APP_0|RES_6|REC_0|VEN_0|CL_277|NAT_mex|2021-03-08",
      "cluster":42,
      "patient_attributes":{
        "ehars_uid":"ID_CEC-21-2880|ST_2|CODE_15002|SX_M|RISK_3|AGE_27|SES_2|SCO_3|CD4_1|DRUG_1|MET_NA|APP_0|RES_6|REC_0|VEN_0|CL_277|NAT_mex|2021-03-08",
        "ST":"ST_2",
        "RISK":"RISK_3",
        "MET":"MET_NA",
        "NAT":"NAT_mex"
      }
    },
    {
      "id":"ID_CEC-20-1706|ST_1|CODE_09007|SX_M|RISK_3|AGE_28|SES_1|SCO_2|CD4_2|DRUG_0|MET_NA|APP_1|RES_6|REC_0|VEN_1|CL_277|NAT_mex|2020-10-12",
      "cluster":42,
      "patient_attributes":{
        "ehars_uid":"ID_CEC-20-1706|ST_1|CODE_09007|SX_M|RISK_3|AGE_28|SES_1|SCO_2|CD4_2|DRUG_0|MET_NA|APP_1|RES_6|REC_0|VEN_1|CL_277|NAT_mex|2020-10-12",
        "ST":"ST_1",
        "RISK":"RISK_3",
        "MET":"MET_NA",
        "NAT":"NAT_mex"
      }
    },
    {
      "id":"ID_CEC-20-1890|ST_1|CODE_09006|SX_M|RISK_3|AGE_27|SES_2|SCO_2|CD4_2|DRUG_0|MET_NA|APP_0|RES_6|REC_0|VEN_0|CL_277|NAT_mex|2020-10-30",
      "cluster":42,
      "patient_attributes":{
        "ehars_uid":"ID_CEC-20-1890|ST_1|CODE_09006|SX_M|RISK_3|AGE_27|SES_2|SCO_2|CD4_2|DRUG_0|MET_NA|APP_0|RES_6|REC_0|VEN_0|CL_277|NAT_mex|2020-10-30",
        "ST":"ST_1",
        "RISK":"RISK_3",
        "MET":"MET_NA",
        "NAT":"NAT_mex"
      }
    },
    {
      "id":"ID_CEC-21-2437|ST_2|CODE_15031|SX_M|RISK_3|AGE_27|SES_2|SCO_2|CD4_1|DRUG_0|MET_NA|APP_1|RES_6|REC_0|VEN_1|CL_277|NAT_mex|2021-01-21",
      "cluster":42,
      "patient_attributes":{
        "ehars_uid":"ID_CEC-21-2437|ST_2|CODE_15031|SX_M|RISK_3|AGE_27|SES_2|SCO_2|CD4_1|DRUG_0|MET_NA|APP_1|RES_6|REC_0|VEN_1|CL_277|NAT_mex|2021-01-21",
        "ST":"ST_2",
        "RISK":"RISK_3",
        "MET":"MET_NA",
        "NAT":"NAT_mex"
      }
    },
    {
      "id":"ID_CEC-21-2881|ST_2|CODE_15002|SX_M|RISK_3|AGE_49|SES_2|SCO_3|CD4_2|DRUG_0|MET_NA|APP_0|RES_6|REC_0|VEN_0|CL_277|NAT_mex|2021-03-08",
      "cluster":42,
      "patient_attributes":{
        "ehars_uid":"ID_CEC-21-2881|ST_2|CODE_15002|SX_M|RISK_3|AGE_49|SES_2|SCO_3|CD4_2|DRUG_0|MET_NA|APP_0|RES_6|REC_0|VEN_0|CL_277|NAT_mex|2021-03-08",
        "ST":"ST_2",
        "RISK":"RISK_3",
        "MET":"MET_NA",
        "NAT":"NAT_mex"
      }
    },
    {
      "id":"ID_CEC-22-6420|ST_1|CODE_09013|SX_M|RISK_3|AGE_22|SES_1|SCO_2|CD4_1|DRUG_1|MET_NA|APP_1|RES_6|REC_0|VEN_1|CL_277|NAT_mex|2022-02-10",
      "cluster":42,
      "patient_attributes":{
        "ehars_uid":"ID_CEC-22-6420|ST_1|CODE_09013|SX_M|RISK_3|AGE_22|SES_1|SCO_2|CD4_1|DRUG_1|MET_NA|APP_1|RES_6|REC_0|VEN_1|CL_277|NAT_mex|2022-02-10",
        "ST":"ST_1",
        "RISK":"RISK_3",
        "MET":"MET_NA",
        "NAT":"NAT_mex"
      }
    },
    {
      "id":"ID_CEC-22-7606|ST_1|CODE_09007|SX_M|RISK_3|AGE_21|SES_1|SCO_2|CD4_1|DRUG_1|MET_NA|APP_1|RES_6|REC_0|VEN_0|CL_277|NAT_mex|2022-05-18",
      "cluster":42,
      "patient_attributes":{
        "ehars_uid":"ID_CEC-22-7606|ST_1|CODE_09007|SX_M|RISK_3|AGE_21|SES_1|SCO_2|CD4_1|DRUG_1|MET_NA|APP_1|RES_6|REC_0|VEN_0|CL_277|NAT_mex|2022-05-18",
        "ST":"ST_1",
        "RISK":"RISK_3",
        "MET":"MET_NA",
        "NAT":"NAT_mex"
      }
    },
    {
      "id":"ID_CEC-19-0197|ST_2|CODE_15031|SX_M|RISK_NA|AGE_22|SES_NA|SCO_NA|CD4_1|DRUG_NA|MET_NA|APP_NA|RES_1|REC_0|VEN_NA|CL_277|NAT_NA|2019-09-06",
      "cluster":42,
      "patient_attributes":{
        "ehars_uid":"ID_CEC-19-0197|ST_2|CODE_15031|SX_M|RISK_NA|AGE_22|SES_NA|SCO_NA|CD4_1|DRUG_NA|MET_NA|APP_NA|RES_1|REC_0|VEN_NA|CL_277|NAT_NA|2019-09-06",
        "ST":"ST_2",
        "RISK":"RISK_NA",
        "MET":"MET_NA",
        "NAT":"NAT_NA"
      }
    },
    {
      "id":"ID_CEC-19-0872|ST_2|CODE_15058|SX_M|RISK_NA|AGE_22|SES_NA|SCO_NA|CD4_3|DRUG_NA|MET_NA|APP_NA|RES_6|REC_1|VEN_NA|CL_277|NAT_NA|2019-11-21",
      "cluster":42,
      "patient_attributes":{
        "ehars_uid":"ID_CEC-19-0872|ST_2|CODE_15058|SX_M|RISK_NA|AGE_22|SES_NA|SCO_NA|CD4_3|DRUG_NA|MET_NA|APP_NA|RES_6|REC_1|VEN_NA|CL_277|NAT_NA|2019-11-21",
        "ST":"ST_2",
        "RISK":"RISK_NA",
        "MET":"MET_NA",
        "NAT":"NAT_NA"
      }
    },
    {
      "id":"ID_CEC-21-2643|ST_1|CODE_09014|SX_M|RISK_3|AGE_24|SES_2|SCO_2|CD4_2|DRUG_1|MET_1|APP_1|RES_6|REC_0|VEN_1|CL_248|NAT_mex|2021-02-11",
      "cluster":43,
      "patient_attributes":{
        "ehars_uid":"ID_CEC-21-2643|ST_1|CODE_09014|SX_M|RISK_3|AGE_24|SES_2|SCO_2|CD4_2|DRUG_1|MET_1|APP_1|RES_6|REC_0|VEN_1|CL_248|NAT_mex|2021-02-11",
        "ST":"ST_1",
        "RISK":"RISK_3",
        "MET":"MET_1",
        "NAT":"NAT_mex"
      }
    },
    {
      "id":"ID_CEC-21-3586|ST_1|CODE_09015|SX_M|RISK_3|AGE_33|SES_2|SCO_3|CD4_2|DRUG_1|MET_NA|APP_1|RES_6|REC_0|VEN_0|CL_248|NAT_mex|2021-05-10",
      "cluster":43,
      "patient_attributes":{
        "ehars_uid":"ID_CEC-21-3586|ST_1|CODE_09015|SX_M|RISK_3|AGE_33|SES_2|SCO_3|CD4_2|DRUG_1|MET_NA|APP_1|RES_6|REC_0|VEN_0|CL_248|NAT_mex|2021-05-10",
        "ST":"ST_1",
        "RISK":"RISK_3",
        "MET":"MET_NA",
        "NAT":"NAT_mex"
      }
    },
    {
      "id":"ID_CEC-21-3710|ST_1|CODE_09007|SX_M|RISK_3|AGE_20|SES_1|SCO_2|CD4_3|DRUG_1|MET_NA|APP_0|RES_6|REC_0|VEN_0|CL_248|NAT_mex|2021-05-19",
      "cluster":43,
      "patient_attributes":{
        "ehars_uid":"ID_CEC-21-3710|ST_1|CODE_09007|SX_M|RISK_3|AGE_20|SES_1|SCO_2|CD4_3|DRUG_1|MET_NA|APP_0|RES_6|REC_0|VEN_0|CL_248|NAT_mex|2021-05-19",
        "ST":"ST_1",
        "RISK":"RISK_3",
        "MET":"MET_NA",
        "NAT":"NAT_mex"
      }
    },
    {
      "id":"ID_CEC-21-4099|ST_1|CODE_09005|SX_M|RISK_3|AGE_26|SES_2|SCO_3|CD4_2|DRUG_1|MET_NA|APP_1|RES_6|REC_1|VEN_1|CL_248|NAT_mex|2021-06-24",
      "cluster":43,
      "patient_attributes":{
        "ehars_uid":"ID_CEC-21-4099|ST_1|CODE_09005|SX_M|RISK_3|AGE_26|SES_2|SCO_3|CD4_2|DRUG_1|MET_NA|APP_1|RES_6|REC_1|VEN_1|CL_248|NAT_mex|2021-06-24",
        "ST":"ST_1",
        "RISK":"RISK_3",
        "MET":"MET_NA",
        "NAT":"NAT_mex"
      }
    },
    {
      "id":"ID_CEC-21-4100|ST_1|CODE_09005|SX_M|RISK_3|AGE_30|SES_1|SCO_2|CD4_2|DRUG_1|MET_1|APP_1|RES_6|REC_0|VEN_1|CL_248|NAT_mex|2021-06-24",
      "cluster":43,
      "patient_attributes":{
        "ehars_uid":"ID_CEC-21-4100|ST_1|CODE_09005|SX_M|RISK_3|AGE_30|SES_1|SCO_2|CD4_2|DRUG_1|MET_1|APP_1|RES_6|REC_0|VEN_1|CL_248|NAT_mex|2021-06-24",
        "ST":"ST_1",
        "RISK":"RISK_3",
        "MET":"MET_1",
        "NAT":"NAT_mex"
      }
    },
    {
      "id":"ID_CEC-22-8594|ST_1|CODE_09015|SX_M|RISK_3|AGE_30|SES_2|SCO_3|CD4_2|DRUG_1|MET_NA|APP_0|RES_6|REC_0|VEN_0|CL_248|NAT_mex|2022-08-12",
      "cluster":43,
      "patient_attributes":{
        "ehars_uid":"ID_CEC-22-8594|ST_1|CODE_09015|SX_M|RISK_3|AGE_30|SES_2|SCO_3|CD4_2|DRUG_1|MET_NA|APP_0|RES_6|REC_0|VEN_0|CL_248|NAT_mex|2022-08-12",
        "ST":"ST_1",
        "RISK":"RISK_3",
        "MET":"MET_NA",
        "NAT":"NAT_mex"
      }
    },
    {
      "id":"ID_CEC-22-9600|ST_1|CODE_09005|SX_M|RISK_3|AGE_22|SES_2|SCO_2|CD4_2|DRUG_1|MET_NA|APP_0|RES_6|REC_0|VEN_1|CL_248|NAT_mex|2022-11-15",
      "cluster":43,
      "patient_attributes":{
        "ehars_uid":"ID_CEC-22-9600|ST_1|CODE_09005|SX_M|RISK_3|AGE_22|SES_2|SCO_2|CD4_2|DRUG_1|MET_NA|APP_0|RES_6|REC_0|VEN_1|CL_248|NAT_mex|2022-11-15",
        "ST":"ST_1",
        "RISK":"RISK_3",
        "MET":"MET_NA",
        "NAT":"NAT_mex"
      }
    },
    {
      "id":"ID_CEC-19-0769|ST_1|CODE_07106|SX_M|RISK_NA|AGE_28|SES_NA|SCO_NA|CD4_3|DRUG_NA|MET_NA|APP_NA|RES_6|REC_0|VEN_NA|CL_248|NAT_NA|2019-11-08",
      "cluster":43,
      "patient_attributes":{
        "ehars_uid":"ID_CEC-19-0769|ST_1|CODE_07106|SX_M|RISK_NA|AGE_28|SES_NA|SCO_NA|CD4_3|DRUG_NA|MET_NA|APP_NA|RES_6|REC_0|VEN_NA|CL_248|NAT_NA|2019-11-08",
        "ST":"ST_1",
        "RISK":"RISK_NA",
        "MET":"MET_NA",
        "NAT":"NAT_NA"
      }
    },
    {
      "id":"ID_CEC-19-0824|ST_1|CODE_09007|SX_M|RISK_NA|AGE_31|SES_NA|SCO_NA|CD4_2|DRUG_NA|MET_NA|APP_NA|RES_6|REC_1|VEN_NA|CL_248|NAT_NA|2019-11-15",
      "cluster":43,
      "patient_attributes":{
        "ehars_uid":"ID_CEC-19-0824|ST_1|CODE_09007|SX_M|RISK_NA|AGE_31|SES_NA|SCO_NA|CD4_2|DRUG_NA|MET_NA|APP_NA|RES_6|REC_1|VEN_NA|CL_248|NAT_NA|2019-11-15",
        "ST":"ST_1",
        "RISK":"RISK_NA",
        "MET":"MET_NA",
        "NAT":"NAT_NA"
      }
    },
    {
      "id":"ID_CEC-19-0818|ST_1|CODE_07106|SX_M|RISK_NA|AGE_39|SES_NA|SCO_NA|CD4_2|DRUG_NA|MET_NA|APP_NA|RES_1|REC_0|VEN_NA|CL_136|NAT_NA|2019-11-14",
      "cluster":44,
      "patient_attributes":{
        "ehars_uid":"ID_CEC-19-0818|ST_1|CODE_07106|SX_M|RISK_NA|AGE_39|SES_NA|SCO_NA|CD4_2|DRUG_NA|MET_NA|APP_NA|RES_1|REC_0|VEN_NA|CL_136|NAT_NA|2019-11-14",
        "ST":"ST_1",
        "RISK":"RISK_NA",
        "MET":"MET_NA",
        "NAT":"NAT_NA"
      }
    },
    {
      "id":"ID_CEC-21-3553|ST_1|CODE_09010|SX_F|RISK_3|AGE_45|SES_1|SCO_2|CD4_1|DRUG_1|MET_NA|APP_NA|RES_1|REC_0|VEN_NA|CL_136|NAT_mex|2021-05-06",
      "cluster":44,
      "patient_attributes":{
        "ehars_uid":"ID_CEC-21-3553|ST_1|CODE_09010|SX_F|RISK_3|AGE_45|SES_1|SCO_2|CD4_1|DRUG_1|MET_NA|APP_NA|RES_1|REC_0|VEN_NA|CL_136|NAT_mex|2021-05-06",
        "ST":"ST_1",
        "RISK":"RISK_3",
        "MET":"MET_NA",
        "NAT":"NAT_mex"
      }
    },
    {
      "id":"ID_CEC-21-4584|ST_2|CODE_15039|SX_M|RISK_NA|AGE_33|SES_NA|SCO_NA|CD4_1|DRUG_NA|MET_NA|APP_NA|RES_1|REC_0|VEN_NA|CL_136|NAT_NA|2021-08-16",
      "cluster":44,
      "patient_attributes":{
        "ehars_uid":"ID_CEC-21-4584|ST_2|CODE_15039|SX_M|RISK_NA|AGE_33|SES_NA|SCO_NA|CD4_1|DRUG_NA|MET_NA|APP_NA|RES_1|REC_0|VEN_NA|CL_136|NAT_NA|2021-08-16",
        "ST":"ST_2",
        "RISK":"RISK_NA",
        "MET":"MET_NA",
        "NAT":"NAT_NA"
      }
    },
    {
      "id":"ID_CEC-21-4672|ST_1|CODE_09007|SX_M|RISK_2|AGE_37|SES_1|SCO_2|CD4_2|DRUG_1|MET_NA|APP_0|RES_1|REC_1|VEN_1|CL_136|NAT_mex|2021-08-25",
      "cluster":44,
      "patient_attributes":{
        "ehars_uid":"ID_CEC-21-4672|ST_1|CODE_09007|SX_M|RISK_2|AGE_37|SES_1|SCO_2|CD4_2|DRUG_1|MET_NA|APP_0|RES_1|REC_1|VEN_1|CL_136|NAT_mex|2021-08-25",
        "ST":"ST_1",
        "RISK":"RISK_2",
        "MET":"MET_NA",
        "NAT":"NAT_mex"
      }
    },
    {
      "id":"ID_CEC-22-8838|ST_1|CODE_09005|SX_M|RISK_3|AGE_21|SES_2|SCO_2|CD4_2|DRUG_1|MET_NA|APP_1|RES_1|REC_0|VEN_0|CL_136|NAT_mex|2022-08-31",
      "cluster":44,
      "patient_attributes":{
        "ehars_uid":"ID_CEC-22-8838|ST_1|CODE_09005|SX_M|RISK_3|AGE_21|SES_2|SCO_2|CD4_2|DRUG_1|MET_NA|APP_1|RES_1|REC_0|VEN_0|CL_136|NAT_mex|2022-08-31",
        "ST":"ST_1",
        "RISK":"RISK_3",
        "MET":"MET_NA",
        "NAT":"NAT_mex"
      }
    },
    {
      "id":"ID_CEC-21-4565|ST_1|CODE_09015|SX_F|RISK_NA|AGE_40|SES_NA|SCO_NA|CD4_2|DRUG_NA|MET_NA|APP_NA|RES_1|REC_0|VEN_NA|CL_136|NAT_NA|2021-08-13",
      "cluster":44,
      "patient_attributes":{
        "ehars_uid":"ID_CEC-21-4565|ST_1|CODE_09015|SX_F|RISK_NA|AGE_40|SES_NA|SCO_NA|CD4_2|DRUG_NA|MET_NA|APP_NA|RES_1|REC_0|VEN_NA|CL_136|NAT_NA|2021-08-13",
        "ST":"ST_1",
        "RISK":"RISK_NA",
        "MET":"MET_NA",
        "NAT":"NAT_NA"
      }
    },
    {
      "id":"ID_CEC-21-5926|ST_1|CODE_07106|SX_M|RISK_2|AGE_36|SES_1|SCO_2|CD4_1|DRUG_1|MET_NA|APP_0|RES_1|REC_0|VEN_0|CL_136|NAT_mex|2021-12-14",
      "cluster":44,
      "patient_attributes":{
        "ehars_uid":"ID_CEC-21-5926|ST_1|CODE_07106|SX_M|RISK_2|AGE_36|SES_1|SCO_2|CD4_1|DRUG_1|MET_NA|APP_0|RES_1|REC_0|VEN_0|CL_136|NAT_mex|2021-12-14",
        "ST":"ST_1",
        "RISK":"RISK_2",
        "MET":"MET_NA",
        "NAT":"NAT_mex"
      }
    },
    {
      "id":"ID_CEC-22-9715|ST_1|CODE_09007|SX_M|RISK_NA|AGE_73|SES_NA|SCO_NA|CD4_2|DRUG_NA|MET_NA|APP_NA|RES_1|REC_0|VEN_NA|CL_136|NAT_NA|2022-12-01",
      "cluster":44,
      "patient_attributes":{
        "ehars_uid":"ID_CEC-22-9715|ST_1|CODE_09007|SX_M|RISK_NA|AGE_73|SES_NA|SCO_NA|CD4_2|DRUG_NA|MET_NA|APP_NA|RES_1|REC_0|VEN_NA|CL_136|NAT_NA|2022-12-01",
        "ST":"ST_1",
        "RISK":"RISK_NA",
        "MET":"MET_NA",
        "NAT":"NAT_NA"
      }
    },
    {
      "id":"ID_CEC-20-1883|ST_1|CODE_07106|SX_FT|RISK_4|AGE_32|SES_1|SCO_2|CD4_2|DRUG_1|MET_NA|APP_NA|RES_1|REC_0|VEN_NA|CL_136|NAT_mex|2020-10-29",
      "cluster":44,
      "patient_attributes":{
        "ehars_uid":"ID_CEC-20-1883|ST_1|CODE_07106|SX_FT|RISK_4|AGE_32|SES_1|SCO_2|CD4_2|DRUG_1|MET_NA|APP_NA|RES_1|REC_0|VEN_NA|CL_136|NAT_mex|2020-10-29",
        "ST":"ST_1",
        "RISK":"RISK_4",
        "MET":"MET_NA",
        "NAT":"NAT_mex"
      }
    },
    {
      "id":"ID_CEC-19-0871|ST_2|CODE_15037|SX_M|RISK_NA|AGE_24|SES_NA|SCO_NA|CD4_1|DRUG_NA|MET_NA|APP_NA|RES_1|REC_0|VEN_NA|CL_389|NAT_NA|2019-11-21",
      "cluster":45,
      "patient_attributes":{
        "ehars_uid":"ID_CEC-19-0871|ST_2|CODE_15037|SX_M|RISK_NA|AGE_24|SES_NA|SCO_NA|CD4_1|DRUG_NA|MET_NA|APP_NA|RES_1|REC_0|VEN_NA|CL_389|NAT_NA|2019-11-21",
        "ST":"ST_2",
        "RISK":"RISK_NA",
        "MET":"MET_NA",
        "NAT":"NAT_NA"
      }
    },
    {
      "id":"ID_CEC-20-1393|ST_1|CODE_09005|SX_M|RISK_3|AGE_29|SES_2|SCO_2|CD4_1|DRUG_1|MET_1|APP_1|RES_1|REC_0|VEN_0|CL_389|NAT_mex|2020-09-09",
      "cluster":45,
      "patient_attributes":{
        "ehars_uid":"ID_CEC-20-1393|ST_1|CODE_09005|SX_M|RISK_3|AGE_29|SES_2|SCO_2|CD4_1|DRUG_1|MET_1|APP_1|RES_1|REC_0|VEN_0|CL_389|NAT_mex|2020-09-09",
        "ST":"ST_1",
        "RISK":"RISK_3",
        "MET":"MET_1",
        "NAT":"NAT_mex"
      }
    },
    {
      "id":"ID_CEC-20-1433|ST_2|CODE_15033|SX_M|RISK_3|AGE_26|SES_1|SCO_2|CD4_1|DRUG_1|MET_NA|APP_1|RES_1|REC_0|VEN_0|CL_389|NAT_mex|2020-09-14",
      "cluster":45,
      "patient_attributes":{
        "ehars_uid":"ID_CEC-20-1433|ST_2|CODE_15033|SX_M|RISK_3|AGE_26|SES_1|SCO_2|CD4_1|DRUG_1|MET_NA|APP_1|RES_1|REC_0|VEN_0|CL_389|NAT_mex|2020-09-14",
        "ST":"ST_2",
        "RISK":"RISK_3",
        "MET":"MET_NA",
        "NAT":"NAT_mex"
      }
    },
    {
      "id":"ID_CEC-20-1859|ST_1|CODE_09016|SX_M|RISK_3|AGE_21|SES_2|SCO_3|CD4_2|DRUG_0|MET_NA|APP_0|RES_1|REC_0|VEN_1|CL_389|NAT_mex|2020-10-27",
      "cluster":45,
      "patient_attributes":{
        "ehars_uid":"ID_CEC-20-1859|ST_1|CODE_09016|SX_M|RISK_3|AGE_21|SES_2|SCO_3|CD4_2|DRUG_0|MET_NA|APP_0|RES_1|REC_0|VEN_1|CL_389|NAT_mex|2020-10-27",
        "ST":"ST_1",
        "RISK":"RISK_3",
        "MET":"MET_NA",
        "NAT":"NAT_mex"
      }
    },
    {
      "id":"ID_CEC-21-5254|ST_1|CODE_09005|SX_M|RISK_3|AGE_22|SES_2|SCO_2|CD4_2|DRUG_0|MET_NA|APP_0|RES_1|REC_0|VEN_0|CL_389|NAT_mex|2021-10-18",
      "cluster":45,
      "patient_attributes":{
        "ehars_uid":"ID_CEC-21-5254|ST_1|CODE_09005|SX_M|RISK_3|AGE_22|SES_2|SCO_2|CD4_2|DRUG_0|MET_NA|APP_0|RES_1|REC_0|VEN_0|CL_389|NAT_mex|2021-10-18",
        "ST":"ST_1",
        "RISK":"RISK_3",
        "MET":"MET_NA",
        "NAT":"NAT_mex"
      }
    },
    {
      "id":"ID_CEC-21-5415|ST_2|CODE_15121|SX_M|RISK_3|AGE_33|SES_2|SCO_2|CD4_1|DRUG_1|MET_NA|APP_1|RES_1|REC_0|VEN_1|CL_389|NAT_mex|2021-11-01",
      "cluster":45,
      "patient_attributes":{
        "ehars_uid":"ID_CEC-21-5415|ST_2|CODE_15121|SX_M|RISK_3|AGE_33|SES_2|SCO_2|CD4_1|DRUG_1|MET_NA|APP_1|RES_1|REC_0|VEN_1|CL_389|NAT_mex|2021-11-01",
        "ST":"ST_2",
        "RISK":"RISK_3",
        "MET":"MET_NA",
        "NAT":"NAT_mex"
      }
    },
    {
      "id":"ID_CEC-22-7147|ST_2|CODE_15020|SX_M|RISK_3|AGE_20|SES_2|SCO_2|CD4_1|DRUG_1|MET_NA|APP_1|RES_1|REC_0|VEN_0|CL_389|NAT_mex|2022-04-12",
      "cluster":45,
      "patient_attributes":{
        "ehars_uid":"ID_CEC-22-7147|ST_2|CODE_15020|SX_M|RISK_3|AGE_20|SES_2|SCO_2|CD4_1|DRUG_1|MET_NA|APP_1|RES_1|REC_0|VEN_0|CL_389|NAT_mex|2022-04-12",
        "ST":"ST_2",
        "RISK":"RISK_3",
        "MET":"MET_NA",
        "NAT":"NAT_mex"
      }
    },
    {
      "id":"ID_CEC-21-5053|ST_1|CODE_09007|SX_M|RISK_3|AGE_29|SES_1|SCO_2|CD4_1|DRUG_0|MET_NA|APP_1|RES_1|REC_0|VEN_0|CL_389|NAT_mex|2021-09-30",
      "cluster":45,
      "patient_attributes":{
        "ehars_uid":"ID_CEC-21-5053|ST_1|CODE_09007|SX_M|RISK_3|AGE_29|SES_1|SCO_2|CD4_1|DRUG_0|MET_NA|APP_1|RES_1|REC_0|VEN_0|CL_389|NAT_mex|2021-09-30",
        "ST":"ST_1",
        "RISK":"RISK_3",
        "MET":"MET_NA",
        "NAT":"NAT_mex"
      }
    },
    {
      "id":"ID_CEC-22-7053|ST_1|CODE_09005|SX_M|RISK_3|AGE_24|SES_2|SCO_2|CD4_1|DRUG_1|MET_NA|APP_1|RES_1|REC_0|VEN_1|CL_389|NAT_mex|2022-04-04",
      "cluster":45,
      "patient_attributes":{
        "ehars_uid":"ID_CEC-22-7053|ST_1|CODE_09005|SX_M|RISK_3|AGE_24|SES_2|SCO_2|CD4_1|DRUG_1|MET_NA|APP_1|RES_1|REC_0|VEN_1|CL_389|NAT_mex|2022-04-04",
        "ST":"ST_1",
        "RISK":"RISK_3",
        "MET":"MET_NA",
        "NAT":"NAT_mex"
      }
    },
    {
      "id":"ID_CEC-20-1017|ST_1|CODE_09016|SX_M|RISK_NA|AGE_34|SES_NA|SCO_NA|CD4_1|DRUG_NA|MET_NA|APP_NA|RES_3|REC_0|VEN_NA|CL_50|NAT_NA|2020-07-27",
      "cluster":46,
      "patient_attributes":{
        "ehars_uid":"ID_CEC-20-1017|ST_1|CODE_09016|SX_M|RISK_NA|AGE_34|SES_NA|SCO_NA|CD4_1|DRUG_NA|MET_NA|APP_NA|RES_3|REC_0|VEN_NA|CL_50|NAT_NA|2020-07-27",
        "ST":"ST_1",
        "RISK":"RISK_NA",
        "MET":"MET_NA",
        "NAT":"NAT_NA"
      }
    },
    {
      "id":"ID_CEC-20-1442|ST_1|CODE_09003|SX_M|RISK_3|AGE_19|SES_2|SCO_3|CD4_2|DRUG_0|MET_NA|APP_1|RES_3|REC_0|VEN_0|CL_50|NAT_mex|2020-09-15",
      "cluster":46,
      "patient_attributes":{
        "ehars_uid":"ID_CEC-20-1442|ST_1|CODE_09003|SX_M|RISK_3|AGE_19|SES_2|SCO_3|CD4_2|DRUG_0|MET_NA|APP_1|RES_3|REC_0|VEN_0|CL_50|NAT_mex|2020-09-15",
        "ST":"ST_1",
        "RISK":"RISK_3",
        "MET":"MET_NA",
        "NAT":"NAT_mex"
      }
    },
    {
      "id":"ID_CEC-20-1996|ST_1|CODE_09005|SX_M|RISK_3|AGE_19|SES_2|SCO_2|CD4_2|DRUG_0|MET_NA|APP_0|RES_3|REC_0|VEN_1|CL_50|NAT_mex|2020-11-11",
      "cluster":46,
      "patient_attributes":{
        "ehars_uid":"ID_CEC-20-1996|ST_1|CODE_09005|SX_M|RISK_3|AGE_19|SES_2|SCO_2|CD4_2|DRUG_0|MET_NA|APP_0|RES_3|REC_0|VEN_1|CL_50|NAT_mex|2020-11-11",
        "ST":"ST_1",
        "RISK":"RISK_3",
        "MET":"MET_NA",
        "NAT":"NAT_mex"
      }
    },
    {
      "id":"ID_CEC-21-3548|ST_1|CODE_09015|SX_M|RISK_3|AGE_25|SES_2|SCO_2|CD4_1|DRUG_1|MET_NA|APP_0|RES_3|REC_0|VEN_0|CL_50|NAT_mex|2021-05-06",
      "cluster":46,
      "patient_attributes":{
        "ehars_uid":"ID_CEC-21-3548|ST_1|CODE_09015|SX_M|RISK_3|AGE_25|SES_2|SCO_2|CD4_1|DRUG_1|MET_NA|APP_0|RES_3|REC_0|VEN_0|CL_50|NAT_mex|2021-05-06",
        "ST":"ST_1",
        "RISK":"RISK_3",
        "MET":"MET_NA",
        "NAT":"NAT_mex"
      }
    },
    {
      "id":"ID_CEC-22-6697|ST_1|CODE_09006|SX_M|RISK_3|AGE_30|SES_1|SCO_3|CD4_2|DRUG_0|MET_NA|APP_0|RES_6|REC_1|VEN_0|CL_50|NAT_mex|2022-03-04",
      "cluster":46,
      "patient_attributes":{
        "ehars_uid":"ID_CEC-22-6697|ST_1|CODE_09006|SX_M|RISK_3|AGE_30|SES_1|SCO_3|CD4_2|DRUG_0|MET_NA|APP_0|RES_6|REC_1|VEN_0|CL_50|NAT_mex|2022-03-04",
        "ST":"ST_1",
        "RISK":"RISK_3",
        "MET":"MET_NA",
        "NAT":"NAT_mex"
      }
    },
    {
      "id":"ID_CEC-22-6908|ST_1|CODE_09011|SX_M|RISK_3|AGE_24|SES_2|SCO_2|CD4_2|DRUG_1|MET_NA|APP_1|RES_3|REC_0|VEN_1|CL_50|NAT_mex|2022-03-24",
      "cluster":46,
      "patient_attributes":{
        "ehars_uid":"ID_CEC-22-6908|ST_1|CODE_09011|SX_M|RISK_3|AGE_24|SES_2|SCO_2|CD4_2|DRUG_1|MET_NA|APP_1|RES_3|REC_0|VEN_1|CL_50|NAT_mex|2022-03-24",
        "ST":"ST_1",
        "RISK":"RISK_3",
        "MET":"MET_NA",
        "NAT":"NAT_mex"
      }
    },
    {
      "id":"ID_CEC-22-8880|ST_1|CODE_09005|SX_M|RISK_3|AGE_23|SES_2|SCO_2|CD4_2|DRUG_1|MET_NA|APP_1|RES_3|REC_0|VEN_1|CL_50|NAT_mex|2022-09-05",
      "cluster":46,
      "patient_attributes":{
        "ehars_uid":"ID_CEC-22-8880|ST_1|CODE_09005|SX_M|RISK_3|AGE_23|SES_2|SCO_2|CD4_2|DRUG_1|MET_NA|APP_1|RES_3|REC_0|VEN_1|CL_50|NAT_mex|2022-09-05",
        "ST":"ST_1",
        "RISK":"RISK_3",
        "MET":"MET_NA",
        "NAT":"NAT_mex"
      }
    },
    {
      "id":"ID_CEC-22-9350|ST_1|CODE_09015|SX_M|RISK_3|AGE_19|SES_2|SCO_2|CD4_2|DRUG_1|MET_NA|APP_1|RES_3|REC_0|VEN_0|CL_50|NAT_mex|2022-10-20",
      "cluster":46,
      "patient_attributes":{
        "ehars_uid":"ID_CEC-22-9350|ST_1|CODE_09015|SX_M|RISK_3|AGE_19|SES_2|SCO_2|CD4_2|DRUG_1|MET_NA|APP_1|RES_3|REC_0|VEN_0|CL_50|NAT_mex|2022-10-20",
        "ST":"ST_1",
        "RISK":"RISK_3",
        "MET":"MET_NA",
        "NAT":"NAT_mex"
      }
    },
    {
      "id":"ID_CEC-19-0879|ST_1|CODE_09002|SX_M|RISK_NA|AGE_28|SES_NA|SCO_NA|CD4_3|DRUG_NA|MET_NA|APP_NA|RES_3|REC_0|VEN_NA|CL_50|NAT_NA|2019-11-22",
      "cluster":46,
      "patient_attributes":{
        "ehars_uid":"ID_CEC-19-0879|ST_1|CODE_09002|SX_M|RISK_NA|AGE_28|SES_NA|SCO_NA|CD4_3|DRUG_NA|MET_NA|APP_NA|RES_3|REC_0|VEN_NA|CL_50|NAT_NA|2019-11-22",
        "ST":"ST_1",
        "RISK":"RISK_NA",
        "MET":"MET_NA",
        "NAT":"NAT_NA"
      }
    },
    {
      "id":"ID_CEC-19-0954|ST_1|CODE_09003|SX_M|RISK_NA|AGE_25|SES_NA|SCO_NA|CD4_2|DRUG_NA|MET_NA|APP_NA|RES_1|REC_1|VEN_NA|CL_49|NAT_NA|2019-12-03",
      "cluster":47,
      "patient_attributes":{
        "ehars_uid":"ID_CEC-19-0954|ST_1|CODE_09003|SX_M|RISK_NA|AGE_25|SES_NA|SCO_NA|CD4_2|DRUG_NA|MET_NA|APP_NA|RES_1|REC_1|VEN_NA|CL_49|NAT_NA|2019-12-03",
        "ST":"ST_1",
        "RISK":"RISK_NA",
        "MET":"MET_NA",
        "NAT":"NAT_NA"
      }
    },
    {
      "id":"ID_CEC-20-1206|ST_1|CODE_09006|SX_M|RISK_3|AGE_26|SES_2|SCO_2|CD4_2|DRUG_1|MET_NA|APP_1|RES_5|REC_0|VEN_1|CL_49|NAT_mex|2020-08-19",
      "cluster":47,
      "patient_attributes":{
        "ehars_uid":"ID_CEC-20-1206|ST_1|CODE_09006|SX_M|RISK_3|AGE_26|SES_2|SCO_2|CD4_2|DRUG_1|MET_NA|APP_1|RES_5|REC_0|VEN_1|CL_49|NAT_mex|2020-08-19",
        "ST":"ST_1",
        "RISK":"RISK_3",
        "MET":"MET_NA",
        "NAT":"NAT_mex"
      }
    },
    {
      "id":"ID_CEC-21-3979|ST_1|CODE_09005|SX_M|RISK_3|AGE_26|SES_1|SCO_2|CD4_2|DRUG_1|MET_NA|APP_1|RES_1|REC_0|VEN_0|CL_49|NAT_mex|2021-06-14",
      "cluster":47,
      "patient_attributes":{
        "ehars_uid":"ID_CEC-21-3979|ST_1|CODE_09005|SX_M|RISK_3|AGE_26|SES_1|SCO_2|CD4_2|DRUG_1|MET_NA|APP_1|RES_1|REC_0|VEN_0|CL_49|NAT_mex|2021-06-14",
        "ST":"ST_1",
        "RISK":"RISK_3",
        "MET":"MET_NA",
        "NAT":"NAT_mex"
      }
    },
    {
      "id":"ID_CEC-21-4835|ST_1|CODE_09013|SX_M|RISK_3|AGE_26|SES_2|SCO_3|CD4_3|DRUG_1|MET_NA|APP_1|RES_1|REC_0|VEN_1|CL_49|NAT_mex|2021-09-13",
      "cluster":47,
      "patient_attributes":{
        "ehars_uid":"ID_CEC-21-4835|ST_1|CODE_09013|SX_M|RISK_3|AGE_26|SES_2|SCO_3|CD4_3|DRUG_1|MET_NA|APP_1|RES_1|REC_0|VEN_1|CL_49|NAT_mex|2021-09-13",
        "ST":"ST_1",
        "RISK":"RISK_3",
        "MET":"MET_NA",
        "NAT":"NAT_mex"
      }
    },
    {
      "id":"ID_CEC-22-6264|ST_1|CODE_09010|SX_M|RISK_3|AGE_31|SES_1|SCO_3|CD4_3|DRUG_1|MET_NA|APP_1|RES_1|REC_1|VEN_0|CL_49|NAT_mex|2022-01-27",
      "cluster":47,
      "patient_attributes":{
        "ehars_uid":"ID_CEC-22-6264|ST_1|CODE_09010|SX_M|RISK_3|AGE_31|SES_1|SCO_3|CD4_3|DRUG_1|MET_NA|APP_1|RES_1|REC_1|VEN_0|CL_49|NAT_mex|2022-01-27",
        "ST":"ST_1",
        "RISK":"RISK_3",
        "MET":"MET_NA",
        "NAT":"NAT_mex"
      }
    },
    {
      "id":"ID_CEC-22-6945|ST_1|CODE_09014|SX_M|RISK_3|AGE_25|SES_2|SCO_2|CD4_2|DRUG_1|MET_NA|APP_1|RES_1|REC_0|VEN_0|CL_49|NAT_mex|2022-03-25",
      "cluster":47,
      "patient_attributes":{
        "ehars_uid":"ID_CEC-22-6945|ST_1|CODE_09014|SX_M|RISK_3|AGE_25|SES_2|SCO_2|CD4_2|DRUG_1|MET_NA|APP_1|RES_1|REC_0|VEN_0|CL_49|NAT_mex|2022-03-25",
        "ST":"ST_1",
        "RISK":"RISK_3",
        "MET":"MET_NA",
        "NAT":"NAT_mex"
      }
    },
    {
      "id":"ID_CEC-22-9529|ST_1|CODE_09007|SX_M|RISK_3|AGE_37|SES_2|SCO_3|CD4_2|DRUG_1|MET_NA|APP_1|RES_1|REC_0|VEN_1|CL_49|NAT_mex|2022-11-08",
      "cluster":47,
      "patient_attributes":{
        "ehars_uid":"ID_CEC-22-9529|ST_1|CODE_09007|SX_M|RISK_3|AGE_37|SES_2|SCO_3|CD4_2|DRUG_1|MET_NA|APP_1|RES_1|REC_0|VEN_1|CL_49|NAT_mex|2022-11-08",
        "ST":"ST_1",
        "RISK":"RISK_3",
        "MET":"MET_NA",
        "NAT":"NAT_mex"
      }
    },
    {
      "id":"ID_CEC-22-9713|ST_1|CODE_09006|SX_M|RISK_3|AGE_43|SES_1|SCO_2|CD4_1|DRUG_1|MET_1|APP_1|RES_1|REC_0|VEN_0|CL_49|NAT_mex|2022-11-30",
      "cluster":47,
      "patient_attributes":{
        "ehars_uid":"ID_CEC-22-9713|ST_1|CODE_09006|SX_M|RISK_3|AGE_43|SES_1|SCO_2|CD4_1|DRUG_1|MET_1|APP_1|RES_1|REC_0|VEN_0|CL_49|NAT_mex|2022-11-30",
        "ST":"ST_1",
        "RISK":"RISK_3",
        "MET":"MET_1",
        "NAT":"NAT_mex"
      }
    },
    {
      "id":"ID_CEC-22-9869|ST_1|CODE_09008|SX_M|RISK_3|AGE_33|SES_2|SCO_3|CD4_2|DRUG_1|MET_NA|APP_0|RES_1|REC_0|VEN_0|CL_49|NAT_mex|2022-12-14",
      "cluster":47,
      "patient_attributes":{
        "ehars_uid":"ID_CEC-22-9869|ST_1|CODE_09008|SX_M|RISK_3|AGE_33|SES_2|SCO_3|CD4_2|DRUG_1|MET_NA|APP_0|RES_1|REC_0|VEN_0|CL_49|NAT_mex|2022-12-14",
        "ST":"ST_1",
        "RISK":"RISK_3",
        "MET":"MET_NA",
        "NAT":"NAT_mex"
      }
    },
    {
      "id":"ID_CEC-20-1552|ST_2|CODE_15033|SX_M|RISK_3|AGE_25|SES_2|SCO_2|CD4_1|DRUG_1|MET_NA|APP_1|RES_5|REC_0|VEN_0|CL_208|NAT_mex|2020-09-29",
      "cluster":48,
      "patient_attributes":{
        "ehars_uid":"ID_CEC-20-1552|ST_2|CODE_15033|SX_M|RISK_3|AGE_25|SES_2|SCO_2|CD4_1|DRUG_1|MET_NA|APP_1|RES_5|REC_0|VEN_0|CL_208|NAT_mex|2020-09-29",
        "ST":"ST_2",
        "RISK":"RISK_3",
        "MET":"MET_NA",
        "NAT":"NAT_mex"
      }
    },
    {
      "id":"ID_CEC-20-1553|ST_2|CODE_15033|SX_M|RISK_3|AGE_30|SES_2|SCO_3|CD4_1|DRUG_1|MET_NA|APP_1|RES_5|REC_0|VEN_1|CL_208|NAT_mex|2020-09-29",
      "cluster":48,
      "patient_attributes":{
        "ehars_uid":"ID_CEC-20-1553|ST_2|CODE_15033|SX_M|RISK_3|AGE_30|SES_2|SCO_3|CD4_1|DRUG_1|MET_NA|APP_1|RES_5|REC_0|VEN_1|CL_208|NAT_mex|2020-09-29",
        "ST":"ST_2",
        "RISK":"RISK_3",
        "MET":"MET_NA",
        "NAT":"NAT_mex"
      }
    },
    {
      "id":"ID_CEC-21-3062|ST_1|CODE_09004|SX_M|RISK_3|AGE_31|SES_2|SCO_2|CD4_1|DRUG_1|MET_NA|APP_1|RES_5|REC_0|VEN_0|CL_208|NAT_mex|2021-03-24",
      "cluster":48,
      "patient_attributes":{
        "ehars_uid":"ID_CEC-21-3062|ST_1|CODE_09004|SX_M|RISK_3|AGE_31|SES_2|SCO_2|CD4_1|DRUG_1|MET_NA|APP_1|RES_5|REC_0|VEN_0|CL_208|NAT_mex|2021-03-24",
        "ST":"ST_1",
        "RISK":"RISK_3",
        "MET":"MET_NA",
        "NAT":"NAT_mex"
      }
    },
    {
      "id":"ID_CEC-22-6596|ST_2|CODE_15033|SX_M|RISK_3|AGE_34|SES_1|SCO_2|CD4_2|DRUG_1|MET_NA|APP_1|RES_5|REC_0|VEN_0|CL_208|NAT_mex|2022-02-24",
      "cluster":48,
      "patient_attributes":{
        "ehars_uid":"ID_CEC-22-6596|ST_2|CODE_15033|SX_M|RISK_3|AGE_34|SES_1|SCO_2|CD4_2|DRUG_1|MET_NA|APP_1|RES_5|REC_0|VEN_0|CL_208|NAT_mex|2022-02-24",
        "ST":"ST_2",
        "RISK":"RISK_3",
        "MET":"MET_NA",
        "NAT":"NAT_mex"
      }
    },
    {
      "id":"ID_CEC-22-6600|ST_1|CODE_09007|SX_M|RISK_3|AGE_30|SES_2|SCO_3|CD4_2|DRUG_1|MET_NA|APP_1|RES_5|REC_0|VEN_1|CL_208|NAT_mex|2022-02-24",
      "cluster":48,
      "patient_attributes":{
        "ehars_uid":"ID_CEC-22-6600|ST_1|CODE_09007|SX_M|RISK_3|AGE_30|SES_2|SCO_3|CD4_2|DRUG_1|MET_NA|APP_1|RES_5|REC_0|VEN_1|CL_208|NAT_mex|2022-02-24",
        "ST":"ST_1",
        "RISK":"RISK_3",
        "MET":"MET_NA",
        "NAT":"NAT_mex"
      }
    },
    {
      "id":"ID_CEC-22-7652|ST_2|CODE_15033|SX_M|RISK_3|AGE_34|SES_2|SCO_2|CD4_1|DRUG_1|MET_NA|APP_1|RES_5|REC_0|VEN_1|CL_208|NAT_mex|2022-05-24",
      "cluster":48,
      "patient_attributes":{
        "ehars_uid":"ID_CEC-22-7652|ST_2|CODE_15033|SX_M|RISK_3|AGE_34|SES_2|SCO_2|CD4_1|DRUG_1|MET_NA|APP_1|RES_5|REC_0|VEN_1|CL_208|NAT_mex|2022-05-24",
        "ST":"ST_2",
        "RISK":"RISK_3",
        "MET":"MET_NA",
        "NAT":"NAT_mex"
      }
    },
    {
      "id":"ID_CEC-22-9537|ST_2|CODE_15081|SX_M|RISK_3|AGE_25|SES_2|SCO_2|CD4_1|DRUG_0|MET_NA|APP_0|RES_1|REC_0|VEN_0|CL_208|NAT_mex|2022-11-09",
      "cluster":48,
      "patient_attributes":{
        "ehars_uid":"ID_CEC-22-9537|ST_2|CODE_15081|SX_M|RISK_3|AGE_25|SES_2|SCO_2|CD4_1|DRUG_0|MET_NA|APP_0|RES_1|REC_0|VEN_0|CL_208|NAT_mex|2022-11-09",
        "ST":"ST_2",
        "RISK":"RISK_3",
        "MET":"MET_NA",
        "NAT":"NAT_mex"
      }
    },
    {
      "id":"ID_CEC-22-9538|ST_2|CODE_15109|SX_M|RISK_3|AGE_32|SES_2|SCO_2|CD4_1|DRUG_1|MET_NA|APP_1|RES_1|REC_0|VEN_1|CL_208|NAT_mex|2022-11-09",
      "cluster":48,
      "patient_attributes":{
        "ehars_uid":"ID_CEC-22-9538|ST_2|CODE_15109|SX_M|RISK_3|AGE_32|SES_2|SCO_2|CD4_1|DRUG_1|MET_NA|APP_1|RES_1|REC_0|VEN_1|CL_208|NAT_mex|2022-11-09",
        "ST":"ST_2",
        "RISK":"RISK_3",
        "MET":"MET_NA",
        "NAT":"NAT_mex"
      }
    },
    {
      "id":"ID_CEC-20-0004|ST_2|CODE_15081|SX_M|RISK_NA|AGE_26|SES_NA|SCO_NA|CD4_3|DRUG_NA|MET_NA|APP_NA|RES_5|REC_0|VEN_NA|CL_208|NAT_NA|2020-01-06",
      "cluster":48,
      "patient_attributes":{
        "ehars_uid":"ID_CEC-20-0004|ST_2|CODE_15081|SX_M|RISK_NA|AGE_26|SES_NA|SCO_NA|CD4_3|DRUG_NA|MET_NA|APP_NA|RES_5|REC_0|VEN_NA|CL_208|NAT_NA|2020-01-06",
        "ST":"ST_2",
        "RISK":"RISK_NA",
        "MET":"MET_NA",
        "NAT":"NAT_NA"
      }
    },
    {
      "id":"ID_CEC-20-1597|ST_1|CODE_09015|SX_M|RISK_3|AGE_41|SES_2|SCO_3|CD4_1|DRUG_1|MET_NA|APP_1|RES_5|REC_0|VEN_0|CL_151|NAT_mex|2020-10-02",
      "cluster":49,
      "patient_attributes":{
        "ehars_uid":"ID_CEC-20-1597|ST_1|CODE_09015|SX_M|RISK_3|AGE_41|SES_2|SCO_3|CD4_1|DRUG_1|MET_NA|APP_1|RES_5|REC_0|VEN_0|CL_151|NAT_mex|2020-10-02",
        "ST":"ST_1",
        "RISK":"RISK_3",
        "MET":"MET_NA",
        "NAT":"NAT_mex"
      }
    },
    {
      "id":"ID_CEC-21-2744|ST_2|CODE_15039|SX_M|RISK_2|AGE_38|SES_1|SCO_1|CD4_1|DRUG_0|MET_NA|APP_0|RES_2|REC_0|VEN_0|CL_151|NAT_mex|2021-02-23",
      "cluster":49,
      "patient_attributes":{
        "ehars_uid":"ID_CEC-21-2744|ST_2|CODE_15039|SX_M|RISK_2|AGE_38|SES_1|SCO_1|CD4_1|DRUG_0|MET_NA|APP_0|RES_2|REC_0|VEN_0|CL_151|NAT_mex|2021-02-23",
        "ST":"ST_2",
        "RISK":"RISK_2",
        "MET":"MET_NA",
        "NAT":"NAT_mex"
      }
    },
    {
      "id":"ID_CEC-21-5631|ST_2|CODE_15025|SX_M|RISK_3|AGE_29|SES_1|SCO_2|CD4_2|DRUG_0|MET_NA|APP_0|RES_1|REC_0|VEN_0|CL_151|NAT_mex|2021-11-22",
      "cluster":49,
      "patient_attributes":{
        "ehars_uid":"ID_CEC-21-5631|ST_2|CODE_15025|SX_M|RISK_3|AGE_29|SES_1|SCO_2|CD4_2|DRUG_0|MET_NA|APP_0|RES_1|REC_0|VEN_0|CL_151|NAT_mex|2021-11-22",
        "ST":"ST_2",
        "RISK":"RISK_3",
        "MET":"MET_NA",
        "NAT":"NAT_mex"
      }
    },
    {
      "id":"ID_CEC-22-6001|ST_1|CODE_09005|SX_M|RISK_3|AGE_38|SES_2|SCO_3|CD4_2|DRUG_1|MET_NA|APP_0|RES_1|REC_0|VEN_0|CL_151|NAT_mex|2022-01-05",
      "cluster":49,
      "patient_attributes":{
        "ehars_uid":"ID_CEC-22-6001|ST_1|CODE_09005|SX_M|RISK_3|AGE_38|SES_2|SCO_3|CD4_2|DRUG_1|MET_NA|APP_0|RES_1|REC_0|VEN_0|CL_151|NAT_mex|2022-01-05",
        "ST":"ST_1",
        "RISK":"RISK_3",
        "MET":"MET_NA",
        "NAT":"NAT_mex"
      }
    },
    {
      "id":"ID_CEC-22-6731|ST_2|CODE_15039|SX_M|RISK_3|AGE_27|SES_2|SCO_2|CD4_3|DRUG_1|MET_NA|APP_1|RES_1|REC_0|VEN_1|CL_151|NAT_mex|2022-03-08",
      "cluster":49,
      "patient_attributes":{
        "ehars_uid":"ID_CEC-22-6731|ST_2|CODE_15039|SX_M|RISK_3|AGE_27|SES_2|SCO_2|CD4_3|DRUG_1|MET_NA|APP_1|RES_1|REC_0|VEN_1|CL_151|NAT_mex|2022-03-08",
        "ST":"ST_2",
        "RISK":"RISK_3",
        "MET":"MET_NA",
        "NAT":"NAT_mex"
      }
    },
    {
      "id":"ID_CEC-22-9012|ST_2|CODE_15057|SX_M|RISK_3|AGE_35|SES_1|SCO_3|CD4_2|DRUG_0|MET_NA|APP_1|RES_1|REC_1|VEN_0|CL_151|NAT_mex|2022-09-20",
      "cluster":49,
      "patient_attributes":{
        "ehars_uid":"ID_CEC-22-9012|ST_2|CODE_15057|SX_M|RISK_3|AGE_35|SES_1|SCO_3|CD4_2|DRUG_0|MET_NA|APP_1|RES_1|REC_1|VEN_0|CL_151|NAT_mex|2022-09-20",
        "ST":"ST_2",
        "RISK":"RISK_3",
        "MET":"MET_NA",
        "NAT":"NAT_mex"
      }
    },
    {
      "id":"ID_CEC-22-9534|ST_1|CODE_09007|SX_M|RISK_3|AGE_23|SES_2|SCO_2|CD4_1|DRUG_0|MET_NA|APP_0|RES_1|REC_0|VEN_0|CL_151|NAT_mex|2022-11-08",
      "cluster":49,
      "patient_attributes":{
        "ehars_uid":"ID_CEC-22-9534|ST_1|CODE_09007|SX_M|RISK_3|AGE_23|SES_2|SCO_2|CD4_1|DRUG_0|MET_NA|APP_0|RES_1|REC_0|VEN_0|CL_151|NAT_mex|2022-11-08",
        "ST":"ST_1",
        "RISK":"RISK_3",
        "MET":"MET_NA",
        "NAT":"NAT_mex"
      }
    },
    {
      "id":"ID_CEC-20-1349|ST_1|CODE_09007|SX_M|RISK_3|AGE_19|SES_2|SCO_2|CD4_2|DRUG_1|MET_NA|APP_1|RES_1|REC_0|VEN_1|CL_151|NAT_mex|2020-09-03",
      "cluster":49,
      "patient_attributes":{
        "ehars_uid":"ID_CEC-20-1349|ST_1|CODE_09007|SX_M|RISK_3|AGE_19|SES_2|SCO_2|CD4_2|DRUG_1|MET_NA|APP_1|RES_1|REC_0|VEN_1|CL_151|NAT_mex|2020-09-03",
        "ST":"ST_1",
        "RISK":"RISK_3",
        "MET":"MET_NA",
        "NAT":"NAT_mex"
      }
    },
    {
      "id":"ID_CEC-20-1493|ST_1|CODE_09010|SX_M|RISK_3|AGE_23|SES_2|SCO_3|CD4_2|DRUG_0|MET_NA|APP_1|RES_1|REC_0|VEN_1|CL_151|NAT_mex|2020-09-22",
      "cluster":49,
      "patient_attributes":{
        "ehars_uid":"ID_CEC-20-1493|ST_1|CODE_09010|SX_M|RISK_3|AGE_23|SES_2|SCO_3|CD4_2|DRUG_0|MET_NA|APP_1|RES_1|REC_0|VEN_1|CL_151|NAT_mex|2020-09-22",
        "ST":"ST_1",
        "RISK":"RISK_3",
        "MET":"MET_NA",
        "NAT":"NAT_mex"
      }
    },
    {
      "id":"ID_CEC-21-2610|ST_1|CODE_09005|SX_M|RISK_3|AGE_33|SES_2|SCO_3|CD4_2|DRUG_1|MET_NA|APP_1|RES_1|REC_0|VEN_0|CL_396|NAT_mex|2021-02-09",
      "cluster":50,
      "patient_attributes":{
        "ehars_uid":"ID_CEC-21-2610|ST_1|CODE_09005|SX_M|RISK_3|AGE_33|SES_2|SCO_3|CD4_2|DRUG_1|MET_NA|APP_1|RES_1|REC_0|VEN_0|CL_396|NAT_mex|2021-02-09",
        "ST":"ST_1",
        "RISK":"RISK_3",
        "MET":"MET_NA",
        "NAT":"NAT_mex"
      }
    },
    {
      "id":"ID_CEC-21-2869|ST_1|CODE_09015|SX_M|RISK_3|AGE_27|SES_1|SCO_2|CD4_2|DRUG_0|MET_NA|APP_0|RES_1|REC_0|VEN_0|CL_396|NAT_mex|2021-03-05",
      "cluster":50,
      "patient_attributes":{
        "ehars_uid":"ID_CEC-21-2869|ST_1|CODE_09015|SX_M|RISK_3|AGE_27|SES_1|SCO_2|CD4_2|DRUG_0|MET_NA|APP_0|RES_1|REC_0|VEN_0|CL_396|NAT_mex|2021-03-05",
        "ST":"ST_1",
        "RISK":"RISK_3",
        "MET":"MET_NA",
        "NAT":"NAT_mex"
      }
    },
    {
      "id":"ID_CEC-21-4202|ST_1|CODE_09007|SX_M|RISK_3|AGE_30|SES_2|SCO_3|CD4_2|DRUG_1|MET_NA|APP_1|RES_1|REC_0|VEN_1|CL_396|NAT_mex|2021-07-05",
      "cluster":50,
      "patient_attributes":{
        "ehars_uid":"ID_CEC-21-4202|ST_1|CODE_09007|SX_M|RISK_3|AGE_30|SES_2|SCO_3|CD4_2|DRUG_1|MET_NA|APP_1|RES_1|REC_0|VEN_1|CL_396|NAT_mex|2021-07-05",
        "ST":"ST_1",
        "RISK":"RISK_3",
        "MET":"MET_NA",
        "NAT":"NAT_mex"
      }
    },
    {
      "id":"ID_CEC-21-4593|ST_1|CODE_09005|SX_M|RISK_3|AGE_19|SES_2|SCO_2|CD4_2|DRUG_NA|MET_NA|APP_0|RES_1|REC_1|VEN_0|CL_396|NAT_mex|2021-08-17",
      "cluster":50,
      "patient_attributes":{
        "ehars_uid":"ID_CEC-21-4593|ST_1|CODE_09005|SX_M|RISK_3|AGE_19|SES_2|SCO_2|CD4_2|DRUG_NA|MET_NA|APP_0|RES_1|REC_1|VEN_0|CL_396|NAT_mex|2021-08-17",
        "ST":"ST_1",
        "RISK":"RISK_3",
        "MET":"MET_NA",
        "NAT":"NAT_mex"
      }
    },
    {
      "id":"ID_CEC-21-5104|ST_1|CODE_09007|SX_M|RISK_3|AGE_24|SES_2|SCO_2|CD4_2|DRUG_0|MET_NA|APP_1|RES_1|REC_0|VEN_1|CL_396|NAT_mex|2021-10-05",
      "cluster":50,
      "patient_attributes":{
        "ehars_uid":"ID_CEC-21-5104|ST_1|CODE_09007|SX_M|RISK_3|AGE_24|SES_2|SCO_2|CD4_2|DRUG_0|MET_NA|APP_1|RES_1|REC_0|VEN_1|CL_396|NAT_mex|2021-10-05",
        "ST":"ST_1",
        "RISK":"RISK_3",
        "MET":"MET_NA",
        "NAT":"NAT_mex"
      }
    },
    {
      "id":"ID_CEC-22-5999|ST_1|CODE_09002|SX_M|RISK_3|AGE_29|SES_2|SCO_3|CD4_1|DRUG_1|MET_NA|APP_1|RES_1|REC_0|VEN_NA|CL_396|NAT_mex|2022-01-05",
      "cluster":50,
      "patient_attributes":{
        "ehars_uid":"ID_CEC-22-5999|ST_1|CODE_09002|SX_M|RISK_3|AGE_29|SES_2|SCO_3|CD4_1|DRUG_1|MET_NA|APP_1|RES_1|REC_0|VEN_NA|CL_396|NAT_mex|2022-01-05",
        "ST":"ST_1",
        "RISK":"RISK_3",
        "MET":"MET_NA",
        "NAT":"NAT_mex"
      }
    },
    {
      "id":"ID_CEC-22-6278|ST_1|CODE_09007|SX_M|RISK_3|AGE_20|SES_1|SCO_3|CD4_2|DRUG_1|MET_NA|APP_1|RES_1|REC_0|VEN_NA|CL_396|NAT_mex|2022-01-27",
      "cluster":50,
      "patient_attributes":{
        "ehars_uid":"ID_CEC-22-6278|ST_1|CODE_09007|SX_M|RISK_3|AGE_20|SES_1|SCO_3|CD4_2|DRUG_1|MET_NA|APP_1|RES_1|REC_0|VEN_NA|CL_396|NAT_mex|2022-01-27",
        "ST":"ST_1",
        "RISK":"RISK_3",
        "MET":"MET_NA",
        "NAT":"NAT_mex"
      }
    },
    {
      "id":"ID_CEC-22-6874|ST_2|CODE_15104|SX_M|RISK_3|AGE_37|SES_1|SCO_3|CD4_2|DRUG_0|MET_NA|APP_1|RES_1|REC_0|VEN_1|CL_396|NAT_mex|2022-03-22",
      "cluster":50,
      "patient_attributes":{
        "ehars_uid":"ID_CEC-22-6874|ST_2|CODE_15104|SX_M|RISK_3|AGE_37|SES_1|SCO_3|CD4_2|DRUG_0|MET_NA|APP_1|RES_1|REC_0|VEN_1|CL_396|NAT_mex|2022-03-22",
        "ST":"ST_2",
        "RISK":"RISK_3",
        "MET":"MET_NA",
        "NAT":"NAT_mex"
      }
    },
    {
      "id":"ID_CEC-20-1512|ST_1|CODE_09013|SX_M|RISK_3|AGE_28|SES_2|SCO_2|CD4_2|DRUG_1|MET_NA|APP_0|RES_1|REC_0|VEN_0|CL_396|NAT_mex|2020-09-24",
      "cluster":50,
      "patient_attributes":{
        "ehars_uid":"ID_CEC-20-1512|ST_1|CODE_09013|SX_M|RISK_3|AGE_28|SES_2|SCO_2|CD4_2|DRUG_1|MET_NA|APP_0|RES_1|REC_0|VEN_0|CL_396|NAT_mex|2020-09-24",
        "ST":"ST_1",
        "RISK":"RISK_3",
        "MET":"MET_NA",
        "NAT":"NAT_mex"
      }
    },
    {
      "id":"ID_CEC-21-2394|ST_1|CODE_09007|SX_M|RISK_3|AGE_27|SES_1|SCO_2|CD4_2|DRUG_0|MET_NA|APP_1|RES_2|REC_1|VEN_0|CL_394|NAT_mex|2021-01-18",
      "cluster":51,
      "patient_attributes":{
        "ehars_uid":"ID_CEC-21-2394|ST_1|CODE_09007|SX_M|RISK_3|AGE_27|SES_1|SCO_2|CD4_2|DRUG_0|MET_NA|APP_1|RES_2|REC_1|VEN_0|CL_394|NAT_mex|2021-01-18",
        "ST":"ST_1",
        "RISK":"RISK_3",
        "MET":"MET_NA",
        "NAT":"NAT_mex"
      }
    },
    {
      "id":"ID_CEC-21-2567|ST_1|CODE_09007|SX_M|RISK_3|AGE_28|SES_2|SCO_2|CD4_1|DRUG_0|MET_NA|APP_NA|RES_2|REC_0|VEN_1|CL_394|NAT_mex|2021-02-05",
      "cluster":51,
      "patient_attributes":{
        "ehars_uid":"ID_CEC-21-2567|ST_1|CODE_09007|SX_M|RISK_3|AGE_28|SES_2|SCO_2|CD4_1|DRUG_0|MET_NA|APP_NA|RES_2|REC_0|VEN_1|CL_394|NAT_mex|2021-02-05",
        "ST":"ST_1",
        "RISK":"RISK_3",
        "MET":"MET_NA",
        "NAT":"NAT_mex"
      }
    },
    {
      "id":"ID_CEC-21-3320|ST_1|CODE_09007|SX_M|RISK_3|AGE_32|SES_1|SCO_2|CD4_2|DRUG_1|MET_NA|APP_1|RES_2|REC_0|VEN_NA|CL_394|NAT_mex|2021-04-14",
      "cluster":51,
      "patient_attributes":{
        "ehars_uid":"ID_CEC-21-3320|ST_1|CODE_09007|SX_M|RISK_3|AGE_32|SES_1|SCO_2|CD4_2|DRUG_1|MET_NA|APP_1|RES_2|REC_0|VEN_NA|CL_394|NAT_mex|2021-04-14",
        "ST":"ST_1",
        "RISK":"RISK_3",
        "MET":"MET_NA",
        "NAT":"NAT_mex"
      }
    },
    {
      "id":"ID_CEC-21-4396|ST_1|CODE_09010|SX_M|RISK_3|AGE_33|SES_1|SCO_2|CD4_3|DRUG_1|MET_NA|APP_1|RES_2|REC_0|VEN_0|CL_394|NAT_mex|2021-07-21",
      "cluster":51,
      "patient_attributes":{
        "ehars_uid":"ID_CEC-21-4396|ST_1|CODE_09010|SX_M|RISK_3|AGE_33|SES_1|SCO_2|CD4_3|DRUG_1|MET_NA|APP_1|RES_2|REC_0|VEN_0|CL_394|NAT_mex|2021-07-21",
        "ST":"ST_1",
        "RISK":"RISK_3",
        "MET":"MET_NA",
        "NAT":"NAT_mex"
      }
    },
    {
      "id":"ID_CEC-21-5337|ST_1|CODE_09007|SX_M|RISK_3|AGE_25|SES_2|SCO_2|CD4_2|DRUG_1|MET_NA|APP_1|RES_2|REC_0|VEN_1|CL_394|NAT_mex|2021-10-25",
      "cluster":51,
      "patient_attributes":{
        "ehars_uid":"ID_CEC-21-5337|ST_1|CODE_09007|SX_M|RISK_3|AGE_25|SES_2|SCO_2|CD4_2|DRUG_1|MET_NA|APP_1|RES_2|REC_0|VEN_1|CL_394|NAT_mex|2021-10-25",
        "ST":"ST_1",
        "RISK":"RISK_3",
        "MET":"MET_NA",
        "NAT":"NAT_mex"
      }
    },
    {
      "id":"ID_CEC-21-5403|ST_1|CODE_09007|SX_M|RISK_3|AGE_25|SES_1|SCO_2|CD4_1|DRUG_1|MET_NA|APP_1|RES_2|REC_0|VEN_1|CL_394|NAT_mex|2021-10-28",
      "cluster":51,
      "patient_attributes":{
        "ehars_uid":"ID_CEC-21-5403|ST_1|CODE_09007|SX_M|RISK_3|AGE_25|SES_1|SCO_2|CD4_1|DRUG_1|MET_NA|APP_1|RES_2|REC_0|VEN_1|CL_394|NAT_mex|2021-10-28",
        "ST":"ST_1",
        "RISK":"RISK_3",
        "MET":"MET_NA",
        "NAT":"NAT_mex"
      }
    },
    {
      "id":"ID_CEC-21-5479|ST_1|CODE_09007|SX_M|RISK_NA|AGE_25|SES_1|SCO_2|CD4_3|DRUG_NA|MET_NA|APP_0|RES_2|REC_0|VEN_1|CL_394|NAT_mex|2021-11-08",
      "cluster":51,
      "patient_attributes":{
        "ehars_uid":"ID_CEC-21-5479|ST_1|CODE_09007|SX_M|RISK_NA|AGE_25|SES_1|SCO_2|CD4_3|DRUG_NA|MET_NA|APP_0|RES_2|REC_0|VEN_1|CL_394|NAT_mex|2021-11-08",
        "ST":"ST_1",
        "RISK":"RISK_NA",
        "MET":"MET_NA",
        "NAT":"NAT_mex"
      }
    },
    {
      "id":"ID_CEC-21-5928|ST_1|CODE_09005|SX_M|RISK_3|AGE_33|SES_2|SCO_2|CD4_2|DRUG_0|MET_NA|APP_1|RES_2|REC_1|VEN_0|CL_394|NAT_mex|2021-12-14",
      "cluster":51,
      "patient_attributes":{
        "ehars_uid":"ID_CEC-21-5928|ST_1|CODE_09005|SX_M|RISK_3|AGE_33|SES_2|SCO_2|CD4_2|DRUG_0|MET_NA|APP_1|RES_2|REC_1|VEN_0|CL_394|NAT_mex|2021-12-14",
        "ST":"ST_1",
        "RISK":"RISK_3",
        "MET":"MET_NA",
        "NAT":"NAT_mex"
      }
    },
    {
      "id":"ID_CEC-22-8682|ST_1|CODE_09008|SX_M|RISK_3|AGE_46|SES_1|SCO_2|CD4_2|DRUG_0|MET_NA|APP_0|RES_2|REC_0|VEN_0|CL_394|NAT_mex|2022-08-19",
      "cluster":51,
      "patient_attributes":{
        "ehars_uid":"ID_CEC-22-8682|ST_1|CODE_09008|SX_M|RISK_3|AGE_46|SES_1|SCO_2|CD4_2|DRUG_0|MET_NA|APP_0|RES_2|REC_0|VEN_0|CL_394|NAT_mex|2022-08-19",
        "ST":"ST_1",
        "RISK":"RISK_3",
        "MET":"MET_NA",
        "NAT":"NAT_mex"
      }
    },
    {
      "id":"ID_CEC-21-3394|ST_2|CODE_15099|SX_M|RISK_3|AGE_23|SES_3|SCO_3|CD4_2|DRUG_1|MET_NA|APP_1|RES_2|REC_1|VEN_0|CL_69|NAT_mex|2021-04-22",
      "cluster":52,
      "patient_attributes":{
        "ehars_uid":"ID_CEC-21-3394|ST_2|CODE_15099|SX_M|RISK_3|AGE_23|SES_3|SCO_3|CD4_2|DRUG_1|MET_NA|APP_1|RES_2|REC_1|VEN_0|CL_69|NAT_mex|2021-04-22",
        "ST":"ST_2",
        "RISK":"RISK_3",
        "MET":"MET_NA",
        "NAT":"NAT_mex"
      }
    },
    {
      "id":"ID_CEC-21-4181|ST_1|CODE_09007|SX_M|RISK_3|AGE_25|SES_2|SCO_2|CD4_2|DRUG_1|MET_NA|APP_0|RES_2|REC_0|VEN_0|CL_69|NAT_mex|2021-07-02",
      "cluster":52,
      "patient_attributes":{
        "ehars_uid":"ID_CEC-21-4181|ST_1|CODE_09007|SX_M|RISK_3|AGE_25|SES_2|SCO_2|CD4_2|DRUG_1|MET_NA|APP_0|RES_2|REC_0|VEN_0|CL_69|NAT_mex|2021-07-02",
        "ST":"ST_1",
        "RISK":"RISK_3",
        "MET":"MET_NA",
        "NAT":"NAT_mex"
      }
    },
    {
      "id":"ID_CEC-21-5595|ST_1|CODE_09012|SX_M|RISK_3|AGE_25|SES_1|SCO_3|CD4_1|DRUG_1|MET_NA|APP_0|RES_1|REC_0|VEN_0|CL_69|NAT_mex|2021-11-12",
      "cluster":52,
      "patient_attributes":{
        "ehars_uid":"ID_CEC-21-5595|ST_1|CODE_09012|SX_M|RISK_3|AGE_25|SES_1|SCO_3|CD4_1|DRUG_1|MET_NA|APP_0|RES_1|REC_0|VEN_0|CL_69|NAT_mex|2021-11-12",
        "ST":"ST_1",
        "RISK":"RISK_3",
        "MET":"MET_NA",
        "NAT":"NAT_mex"
      }
    },
    {
      "id":"ID_CEC-21-5689|ST_1|CODE_09012|SX_M|RISK_3|AGE_22|SES_1|SCO_2|CD4_1|DRUG_1|MET_NA|APP_0|RES_1|REC_0|VEN_0|CL_69|NAT_mex|2021-11-25",
      "cluster":52,
      "patient_attributes":{
        "ehars_uid":"ID_CEC-21-5689|ST_1|CODE_09012|SX_M|RISK_3|AGE_22|SES_1|SCO_2|CD4_1|DRUG_1|MET_NA|APP_0|RES_1|REC_0|VEN_0|CL_69|NAT_mex|2021-11-25",
        "ST":"ST_1",
        "RISK":"RISK_3",
        "MET":"MET_NA",
        "NAT":"NAT_mex"
      }
    },
    {
      "id":"ID_CEC-21-5837|ST_1|CODE_09003|SX_M|RISK_3|AGE_30|SES_1|SCO_3|CD4_2|DRUG_1|MET_NA|APP_0|RES_2|REC_0|VEN_0|CL_69|NAT_mex|2021-12-06",
      "cluster":52,
      "patient_attributes":{
        "ehars_uid":"ID_CEC-21-5837|ST_1|CODE_09003|SX_M|RISK_3|AGE_30|SES_1|SCO_3|CD4_2|DRUG_1|MET_NA|APP_0|RES_2|REC_0|VEN_0|CL_69|NAT_mex|2021-12-06",
        "ST":"ST_1",
        "RISK":"RISK_3",
        "MET":"MET_NA",
        "NAT":"NAT_mex"
      }
    },
    {
      "id":"ID_CEC-22-7927|ST_1|CODE_09005|SX_M|RISK_3|AGE_30|SES_2|SCO_3|CD4_2|DRUG_0|MET_NA|APP_1|RES_2|REC_0|VEN_0|CL_69|NAT_mex|2022-06-13",
      "cluster":52,
      "patient_attributes":{
        "ehars_uid":"ID_CEC-22-7927|ST_1|CODE_09005|SX_M|RISK_3|AGE_30|SES_2|SCO_3|CD4_2|DRUG_0|MET_NA|APP_1|RES_2|REC_0|VEN_0|CL_69|NAT_mex|2022-06-13",
        "ST":"ST_1",
        "RISK":"RISK_3",
        "MET":"MET_NA",
        "NAT":"NAT_mex"
      }
    },
    {
      "id":"ID_CEC-22-8095|ST_1|CODE_09003|SX_F|RISK_1|AGE_38|SES_2|SCO_2|CD4_1|DRUG_0|MET_NA|APP_1|RES_2|REC_0|VEN_0|CL_69|NAT_mex|2022-06-28",
      "cluster":52,
      "patient_attributes":{
        "ehars_uid":"ID_CEC-22-8095|ST_1|CODE_09003|SX_F|RISK_1|AGE_38|SES_2|SCO_2|CD4_1|DRUG_0|MET_NA|APP_1|RES_2|REC_0|VEN_0|CL_69|NAT_mex|2022-06-28",
        "ST":"ST_1",
        "RISK":"RISK_1",
        "MET":"MET_NA",
        "NAT":"NAT_mex"
      }
    },
    {
      "id":"ID_CEC-22-8096|ST_1|CODE_09003|SX_M|RISK_3|AGE_43|SES_2|SCO_3|CD4_1|DRUG_1|MET_NA|APP_1|RES_2|REC_0|VEN_1|CL_69|NAT_mex|2022-06-28",
      "cluster":52,
      "patient_attributes":{
        "ehars_uid":"ID_CEC-22-8096|ST_1|CODE_09003|SX_M|RISK_3|AGE_43|SES_2|SCO_3|CD4_1|DRUG_1|MET_NA|APP_1|RES_2|REC_0|VEN_1|CL_69|NAT_mex|2022-06-28",
        "ST":"ST_1",
        "RISK":"RISK_3",
        "MET":"MET_NA",
        "NAT":"NAT_mex"
      }
    },
    {
      "id":"ID_CEC-22-8641|ST_1|CODE_09003|SX_M|RISK_3|AGE_39|SES_2|SCO_2|CD4_1|DRUG_1|MET_NA|APP_0|RES_2|REC_0|VEN_1|CL_69|NAT_mex|2022-08-17",
      "cluster":52,
      "patient_attributes":{
        "ehars_uid":"ID_CEC-22-8641|ST_1|CODE_09003|SX_M|RISK_3|AGE_39|SES_2|SCO_2|CD4_1|DRUG_1|MET_NA|APP_0|RES_2|REC_0|VEN_1|CL_69|NAT_mex|2022-08-17",
        "ST":"ST_1",
        "RISK":"RISK_3",
        "MET":"MET_NA",
        "NAT":"NAT_mex"
      }
    },
    {
      "id":"ID_CEC-21-4137|ST_2|CODE_15104|SX_M|RISK_3|AGE_33|SES_2|SCO_3|CD4_2|DRUG_1|MET_NA|APP_1|RES_1|REC_1|VEN_1|CL_393|NAT_mex|2021-06-29",
      "cluster":53,
      "patient_attributes":{
        "ehars_uid":"ID_CEC-21-4137|ST_2|CODE_15104|SX_M|RISK_3|AGE_33|SES_2|SCO_3|CD4_2|DRUG_1|MET_NA|APP_1|RES_1|REC_1|VEN_1|CL_393|NAT_mex|2021-06-29",
        "ST":"ST_2",
        "RISK":"RISK_3",
        "MET":"MET_NA",
        "NAT":"NAT_mex"
      }
    },
    {
      "id":"ID_CEC-21-4703|ST_1|CODE_09010|SX_M|RISK_3|AGE_26|SES_1|SCO_3|CD4_2|DRUG_1|MET_NA|APP_1|RES_1|REC_0|VEN_1|CL_393|NAT_mex|2021-08-30",
      "cluster":53,
      "patient_attributes":{
        "ehars_uid":"ID_CEC-21-4703|ST_1|CODE_09010|SX_M|RISK_3|AGE_26|SES_1|SCO_3|CD4_2|DRUG_1|MET_NA|APP_1|RES_1|REC_0|VEN_1|CL_393|NAT_mex|2021-08-30",
        "ST":"ST_1",
        "RISK":"RISK_3",
        "MET":"MET_NA",
        "NAT":"NAT_mex"
      }
    },
    {
      "id":"ID_CEC-22-7378|ST_1|CODE_09005|SX_M|RISK_3|AGE_27|SES_1|SCO_2|CD4_1|DRUG_0|MET_NA|APP_1|RES_1|REC_0|VEN_1|CL_393|NAT_mex|2022-05-04",
      "cluster":53,
      "patient_attributes":{
        "ehars_uid":"ID_CEC-22-7378|ST_1|CODE_09005|SX_M|RISK_3|AGE_27|SES_1|SCO_2|CD4_1|DRUG_0|MET_NA|APP_1|RES_1|REC_0|VEN_1|CL_393|NAT_mex|2022-05-04",
        "ST":"ST_1",
        "RISK":"RISK_3",
        "MET":"MET_NA",
        "NAT":"NAT_mex"
      }
    },
    {
      "id":"ID_CEC-22-9740|ST_2|CODE_15060|SX_M|RISK_3|AGE_28|SES_1|SCO_2|CD4_2|DRUG_0|MET_NA|APP_1|RES_1|REC_0|VEN_0|CL_393|NAT_mex|2022-12-02",
      "cluster":53,
      "patient_attributes":{
        "ehars_uid":"ID_CEC-22-9740|ST_2|CODE_15060|SX_M|RISK_3|AGE_28|SES_1|SCO_2|CD4_2|DRUG_0|MET_NA|APP_1|RES_1|REC_0|VEN_0|CL_393|NAT_mex|2022-12-02",
        "ST":"ST_2",
        "RISK":"RISK_3",
        "MET":"MET_NA",
        "NAT":"NAT_mex"
      }
    },
    {
      "id":"ID_CEC-21-4507|ST_1|CODE_07106|SX_M|RISK_3|AGE_29|SES_2|SCO_2|CD4_1|DRUG_0|MET_NA|APP_1|RES_1|REC_0|VEN_0|CL_393|NAT_mex|2021-08-09",
      "cluster":53,
      "patient_attributes":{
        "ehars_uid":"ID_CEC-21-4507|ST_1|CODE_07106|SX_M|RISK_3|AGE_29|SES_2|SCO_2|CD4_1|DRUG_0|MET_NA|APP_1|RES_1|REC_0|VEN_0|CL_393|NAT_mex|2021-08-09",
        "ST":"ST_1",
        "RISK":"RISK_3",
        "MET":"MET_NA",
        "NAT":"NAT_mex"
      }
    },
    {
      "id":"ID_CEC-22-6229|ST_2|CODE_15057|SX_M|RISK_3|AGE_30|SES_2|SCO_3|CD4_2|DRUG_1|MET_NA|APP_1|RES_1|REC_0|VEN_0|CL_393|NAT_mex|2022-01-24",
      "cluster":53,
      "patient_attributes":{
        "ehars_uid":"ID_CEC-22-6229|ST_2|CODE_15057|SX_M|RISK_3|AGE_30|SES_2|SCO_3|CD4_2|DRUG_1|MET_NA|APP_1|RES_1|REC_0|VEN_0|CL_393|NAT_mex|2022-01-24",
        "ST":"ST_2",
        "RISK":"RISK_3",
        "MET":"MET_NA",
        "NAT":"NAT_mex"
      }
    },
    {
      "id":"ID_CEC-22-6752|ST_1|CODE_09016|SX_M|RISK_3|AGE_23|SES_1|SCO_2|CD4_2|DRUG_0|MET_NA|APP_1|RES_1|REC_0|VEN_0|CL_393|NAT_mex|2022-03-10",
      "cluster":53,
      "patient_attributes":{
        "ehars_uid":"ID_CEC-22-6752|ST_1|CODE_09016|SX_M|RISK_3|AGE_23|SES_1|SCO_2|CD4_2|DRUG_0|MET_NA|APP_1|RES_1|REC_0|VEN_0|CL_393|NAT_mex|2022-03-10",
        "ST":"ST_1",
        "RISK":"RISK_3",
        "MET":"MET_NA",
        "NAT":"NAT_mex"
      }
    },
    {
      "id":"ID_CEC-22-8302|ST_2|CODE_15013|SX_M|RISK_3|AGE_29|SES_2|SCO_3|CD4_3|DRUG_1|MET_NA|APP_1|RES_1|REC_0|VEN_0|CL_393|NAT_mex|2022-07-14",
      "cluster":53,
      "patient_attributes":{
        "ehars_uid":"ID_CEC-22-8302|ST_2|CODE_15013|SX_M|RISK_3|AGE_29|SES_2|SCO_3|CD4_3|DRUG_1|MET_NA|APP_1|RES_1|REC_0|VEN_0|CL_393|NAT_mex|2022-07-14",
        "ST":"ST_2",
        "RISK":"RISK_3",
        "MET":"MET_NA",
        "NAT":"NAT_mex"
      }
    },
    {
      "id":"ID_CEC-22-8629|ST_2|CODE_15104|SX_M|RISK_3|AGE_24|SES_2|SCO_2|CD4_3|DRUG_1|MET_NA|APP_0|RES_1|REC_0|VEN_0|CL_393|NAT_mex|2022-08-16",
      "cluster":53,
      "patient_attributes":{
        "ehars_uid":"ID_CEC-22-8629|ST_2|CODE_15104|SX_M|RISK_3|AGE_24|SES_2|SCO_2|CD4_3|DRUG_1|MET_NA|APP_0|RES_1|REC_0|VEN_0|CL_393|NAT_mex|2022-08-16",
        "ST":"ST_2",
        "RISK":"RISK_3",
        "MET":"MET_NA",
        "NAT":"NAT_mex"
      }
    },
    {
      "id":"ID_CEC-21-4754|ST_1|CODE_09006|SX_M|RISK_2|AGE_23|SES_2|SCO_2|CD4_1|DRUG_0|MET_NA|APP_1|RES_1|REC_0|VEN_NA|CL_219|NAT_mex|2021-09-01",
      "cluster":54,
      "patient_attributes":{
        "ehars_uid":"ID_CEC-21-4754|ST_1|CODE_09006|SX_M|RISK_2|AGE_23|SES_2|SCO_2|CD4_1|DRUG_0|MET_NA|APP_1|RES_1|REC_0|VEN_NA|CL_219|NAT_mex|2021-09-01",
        "ST":"ST_1",
        "RISK":"RISK_2",
        "MET":"MET_NA",
        "NAT":"NAT_mex"
      }
    },
    {
      "id":"ID_CEC-22-7970|ST_1|CODE_09012|SX_M|RISK_3|AGE_33|SES_1|SCO_3|CD4_2|DRUG_1|MET_NA|APP_1|RES_1|REC_0|VEN_0|CL_219|NAT_mex|2022-06-15",
      "cluster":54,
      "patient_attributes":{
        "ehars_uid":"ID_CEC-22-7970|ST_1|CODE_09012|SX_M|RISK_3|AGE_33|SES_1|SCO_3|CD4_2|DRUG_1|MET_NA|APP_1|RES_1|REC_0|VEN_0|CL_219|NAT_mex|2022-06-15",
        "ST":"ST_1",
        "RISK":"RISK_3",
        "MET":"MET_NA",
        "NAT":"NAT_mex"
      }
    },
    {
      "id":"ID_CEC-22-9692|ST_1|CODE_09012|SX_M|RISK_3|AGE_26|SES_2|SCO_2|CD4_2|DRUG_1|MET_NA|APP_1|RES_1|REC_0|VEN_0|CL_219|NAT_mex|2022-11-28",
      "cluster":54,
      "patient_attributes":{
        "ehars_uid":"ID_CEC-22-9692|ST_1|CODE_09012|SX_M|RISK_3|AGE_26|SES_2|SCO_2|CD4_2|DRUG_1|MET_NA|APP_1|RES_1|REC_0|VEN_0|CL_219|NAT_mex|2022-11-28",
        "ST":"ST_1",
        "RISK":"RISK_3",
        "MET":"MET_NA",
        "NAT":"NAT_mex"
      }
    },
    {
      "id":"ID_CEC-19-0201|ST_1|CODE_09015|SX_M|RISK_NA|AGE_21|SES_NA|SCO_NA|CD4_2|DRUG_NA|MET_NA|APP_NA|RES_1|REC_1|VEN_NA|CL_219|NAT_NA|2019-09-06",
      "cluster":54,
      "patient_attributes":{
        "ehars_uid":"ID_CEC-19-0201|ST_1|CODE_09015|SX_M|RISK_NA|AGE_21|SES_NA|SCO_NA|CD4_2|DRUG_NA|MET_NA|APP_NA|RES_1|REC_1|VEN_NA|CL_219|NAT_NA|2019-09-06",
        "ST":"ST_1",
        "RISK":"RISK_NA",
        "MET":"MET_NA",
        "NAT":"NAT_NA"
      }
    },
    {
      "id":"ID_CEC-19-0398|ST_2|CODE_15057|SX_M|RISK_NA|AGE_22|SES_NA|SCO_NA|CD4_2|DRUG_NA|MET_NA|APP_NA|RES_1|REC_1|VEN_NA|CL_219|NAT_NA|2019-09-27",
      "cluster":54,
      "patient_attributes":{
        "ehars_uid":"ID_CEC-19-0398|ST_2|CODE_15057|SX_M|RISK_NA|AGE_22|SES_NA|SCO_NA|CD4_2|DRUG_NA|MET_NA|APP_NA|RES_1|REC_1|VEN_NA|CL_219|NAT_NA|2019-09-27",
        "ST":"ST_2",
        "RISK":"RISK_NA",
        "MET":"MET_NA",
        "NAT":"NAT_NA"
      }
    },
    {
      "id":"ID_CEC-19-0399|ST_1|CODE_09011|SX_M|RISK_NA|AGE_31|SES_NA|SCO_NA|CD4_2|DRUG_NA|MET_NA|APP_NA|RES_1|REC_0|VEN_NA|CL_219|NAT_NA|2019-09-27",
      "cluster":54,
      "patient_attributes":{
        "ehars_uid":"ID_CEC-19-0399|ST_1|CODE_09011|SX_M|RISK_NA|AGE_31|SES_NA|SCO_NA|CD4_2|DRUG_NA|MET_NA|APP_NA|RES_1|REC_0|VEN_NA|CL_219|NAT_NA|2019-09-27",
        "ST":"ST_1",
        "RISK":"RISK_NA",
        "MET":"MET_NA",
        "NAT":"NAT_NA"
      }
    },
    {
      "id":"ID_CEC-21-5427|ST_1|CODE_09012|SX_M|RISK_3|AGE_31|SES_2|SCO_3|CD4_1|DRUG_0|MET_NA|APP_0|RES_1|REC_0|VEN_0|CL_219|NAT_mex|2021-11-03",
      "cluster":54,
      "patient_attributes":{
        "ehars_uid":"ID_CEC-21-5427|ST_1|CODE_09012|SX_M|RISK_3|AGE_31|SES_2|SCO_3|CD4_1|DRUG_0|MET_NA|APP_0|RES_1|REC_0|VEN_0|CL_219|NAT_mex|2021-11-03",
        "ST":"ST_1",
        "RISK":"RISK_3",
        "MET":"MET_NA",
        "NAT":"NAT_mex"
      }
    },
    {
      "id":"ID_CEC-22-9747|ST_1|CODE_09012|SX_M|RISK_3|AGE_28|SES_1|SCO_2|CD4_2|DRUG_1|MET_NA|APP_1|RES_1|REC_0|VEN_1|CL_219|NAT_mex|2022-12-05",
      "cluster":54,
      "patient_attributes":{
        "ehars_uid":"ID_CEC-22-9747|ST_1|CODE_09012|SX_M|RISK_3|AGE_28|SES_1|SCO_2|CD4_2|DRUG_1|MET_NA|APP_1|RES_1|REC_0|VEN_1|CL_219|NAT_mex|2022-12-05",
        "ST":"ST_1",
        "RISK":"RISK_3",
        "MET":"MET_NA",
        "NAT":"NAT_mex"
      }
    },
    {
      "id":"ID_CEC-21-4241|ST_1|CODE_09016|SX_M|RISK_3|AGE_29|SES_2|SCO_3|CD4_2|DRUG_0|MET_NA|APP_1|RES_1|REC_1|VEN_1|CL_363|NAT_mex|2021-07-08",
      "cluster":55,
      "patient_attributes":{
        "ehars_uid":"ID_CEC-21-4241|ST_1|CODE_09016|SX_M|RISK_3|AGE_29|SES_2|SCO_3|CD4_2|DRUG_0|MET_NA|APP_1|RES_1|REC_1|VEN_1|CL_363|NAT_mex|2021-07-08",
        "ST":"ST_1",
        "RISK":"RISK_3",
        "MET":"MET_NA",
        "NAT":"NAT_mex"
      }
    },
    {
      "id":"ID_CEC-21-4522|ST_1|CODE_09015|SX_M|RISK_3|AGE_40|SES_1|SCO_3|CD4_2|DRUG_0|MET_NA|APP_1|RES_1|REC_0|VEN_0|CL_363|NAT_mex|2021-08-10",
      "cluster":55,
      "patient_attributes":{
        "ehars_uid":"ID_CEC-21-4522|ST_1|CODE_09015|SX_M|RISK_3|AGE_40|SES_1|SCO_3|CD4_2|DRUG_0|MET_NA|APP_1|RES_1|REC_0|VEN_0|CL_363|NAT_mex|2021-08-10",
        "ST":"ST_1",
        "RISK":"RISK_3",
        "MET":"MET_NA",
        "NAT":"NAT_mex"
      }
    },
    {
      "id":"ID_CEC-21-4533|ST_1|CODE_09016|SX_M|RISK_3|AGE_29|SES_2|SCO_3|CD4_2|DRUG_1|MET_NA|APP_1|RES_1|REC_0|VEN_0|CL_363|NAT_mex|2021-08-11",
      "cluster":55,
      "patient_attributes":{
        "ehars_uid":"ID_CEC-21-4533|ST_1|CODE_09016|SX_M|RISK_3|AGE_29|SES_2|SCO_3|CD4_2|DRUG_1|MET_NA|APP_1|RES_1|REC_0|VEN_0|CL_363|NAT_mex|2021-08-11",
        "ST":"ST_1",
        "RISK":"RISK_3",
        "MET":"MET_NA",
        "NAT":"NAT_mex"
      }
    },
    {
      "id":"ID_CEC-22-6804|ST_1|CODE_07106|SX_M|RISK_3|AGE_30|SES_2|SCO_3|CD4_1|DRUG_1|MET_NA|APP_1|RES_1|REC_0|VEN_1|CL_363|NAT_mex|2022-03-15",
      "cluster":55,
      "patient_attributes":{
        "ehars_uid":"ID_CEC-22-6804|ST_1|CODE_07106|SX_M|RISK_3|AGE_30|SES_2|SCO_3|CD4_1|DRUG_1|MET_NA|APP_1|RES_1|REC_0|VEN_1|CL_363|NAT_mex|2022-03-15",
        "ST":"ST_1",
        "RISK":"RISK_3",
        "MET":"MET_NA",
        "NAT":"NAT_mex"
      }
    },
    {
      "id":"ID_CEC-22-6924|ST_1|CODE_07106|SX_M|RISK_3|AGE_32|SES_2|SCO_3|CD4_2|DRUG_1|MET_NA|APP_0|RES_1|REC_0|VEN_1|CL_363|NAT_mex|2022-03-24",
      "cluster":55,
      "patient_attributes":{
        "ehars_uid":"ID_CEC-22-6924|ST_1|CODE_07106|SX_M|RISK_3|AGE_32|SES_2|SCO_3|CD4_2|DRUG_1|MET_NA|APP_0|RES_1|REC_0|VEN_1|CL_363|NAT_mex|2022-03-24",
        "ST":"ST_1",
        "RISK":"RISK_3",
        "MET":"MET_NA",
        "NAT":"NAT_mex"
      }
    },
    {
      "id":"ID_CEC-22-7524|ST_2|CODE_15081|SX_M|RISK_3|AGE_24|SES_2|SCO_3|CD4_1|DRUG_0|MET_NA|APP_0|RES_1|REC_0|VEN_0|CL_363|NAT_mex|2022-05-16",
      "cluster":55,
      "patient_attributes":{
        "ehars_uid":"ID_CEC-22-7524|ST_2|CODE_15081|SX_M|RISK_3|AGE_24|SES_2|SCO_3|CD4_1|DRUG_0|MET_NA|APP_0|RES_1|REC_0|VEN_0|CL_363|NAT_mex|2022-05-16",
        "ST":"ST_2",
        "RISK":"RISK_3",
        "MET":"MET_NA",
        "NAT":"NAT_mex"
      }
    },
    {
      "id":"ID_CEC-19-0228|ST_1|CODE_09016|SX_M|RISK_NA|AGE_26|SES_NA|SCO_NA|CD4_2|DRUG_NA|MET_NA|APP_NA|RES_1|REC_1|VEN_NA|CL_363|NAT_NA|2019-09-09",
      "cluster":55,
      "patient_attributes":{
        "ehars_uid":"ID_CEC-19-0228|ST_1|CODE_09016|SX_M|RISK_NA|AGE_26|SES_NA|SCO_NA|CD4_2|DRUG_NA|MET_NA|APP_NA|RES_1|REC_1|VEN_NA|CL_363|NAT_NA|2019-09-09",
        "ST":"ST_1",
        "RISK":"RISK_NA",
        "MET":"MET_NA",
        "NAT":"NAT_NA"
      }
    },
    {
      "id":"ID_CEC-22-9305|ST_1|CODE_09015|SX_M|RISK_3|AGE_38|SES_2|SCO_3|CD4_1|DRUG_1|MET_NA|APP_1|RES_1|REC_0|VEN_0|CL_363|NAT_mex|2022-10-14",
      "cluster":55,
      "patient_attributes":{
        "ehars_uid":"ID_CEC-22-9305|ST_1|CODE_09015|SX_M|RISK_3|AGE_38|SES_2|SCO_3|CD4_1|DRUG_1|MET_NA|APP_1|RES_1|REC_0|VEN_0|CL_363|NAT_mex|2022-10-14",
        "ST":"ST_1",
        "RISK":"RISK_3",
        "MET":"MET_NA",
        "NAT":"NAT_mex"
      }
    },
    {
      "id":"ID_CEC-21-3100|ST_1|CODE_09005|SX_M|RISK_3|AGE_32|SES_2|SCO_3|CD4_1|DRUG_0|MET_NA|APP_1|RES_1|REC_0|VEN_0|CL_114|NAT_mex|2021-03-26",
      "cluster":56,
      "patient_attributes":{
        "ehars_uid":"ID_CEC-21-3100|ST_1|CODE_09005|SX_M|RISK_3|AGE_32|SES_2|SCO_3|CD4_1|DRUG_0|MET_NA|APP_1|RES_1|REC_0|VEN_0|CL_114|NAT_mex|2021-03-26",
        "ST":"ST_1",
        "RISK":"RISK_3",
        "MET":"MET_NA",
        "NAT":"NAT_mex"
      }
    },
    {
      "id":"ID_CEC-21-4094|ST_2|CODE_15104|SX_M|RISK_3|AGE_20|SES_1|SCO_2|CD4_2|DRUG_0|MET_NA|APP_1|RES_1|REC_0|VEN_0|CL_114|NAT_mex|2021-06-23",
      "cluster":56,
      "patient_attributes":{
        "ehars_uid":"ID_CEC-21-4094|ST_2|CODE_15104|SX_M|RISK_3|AGE_20|SES_1|SCO_2|CD4_2|DRUG_0|MET_NA|APP_1|RES_1|REC_0|VEN_0|CL_114|NAT_mex|2021-06-23",
        "ST":"ST_2",
        "RISK":"RISK_3",
        "MET":"MET_NA",
        "NAT":"NAT_mex"
      }
    },
    {
      "id":"ID_CEC-21-4330|ST_1|CODE_09005|SX_M|RISK_3|AGE_27|SES_2|SCO_2|CD4_1|DRUG_1|MET_NA|APP_NA|RES_1|REC_0|VEN_0|CL_114|NAT_mex|2021-07-15",
      "cluster":56,
      "patient_attributes":{
        "ehars_uid":"ID_CEC-21-4330|ST_1|CODE_09005|SX_M|RISK_3|AGE_27|SES_2|SCO_2|CD4_1|DRUG_1|MET_NA|APP_NA|RES_1|REC_0|VEN_0|CL_114|NAT_mex|2021-07-15",
        "ST":"ST_1",
        "RISK":"RISK_3",
        "MET":"MET_NA",
        "NAT":"NAT_mex"
      }
    },
    {
      "id":"ID_CEC-21-4634|ST_1|CODE_09012|SX_M|RISK_3|AGE_22|SES_2|SCO_2|CD4_3|DRUG_0|MET_NA|APP_0|RES_1|REC_1|VEN_0|CL_114|NAT_mex|2021-08-20",
      "cluster":56,
      "patient_attributes":{
        "ehars_uid":"ID_CEC-21-4634|ST_1|CODE_09012|SX_M|RISK_3|AGE_22|SES_2|SCO_2|CD4_3|DRUG_0|MET_NA|APP_0|RES_1|REC_1|VEN_0|CL_114|NAT_mex|2021-08-20",
        "ST":"ST_1",
        "RISK":"RISK_3",
        "MET":"MET_NA",
        "NAT":"NAT_mex"
      }
    },
    {
      "id":"ID_CEC-22-7207|ST_1|CODE_09007|SX_M|RISK_3|AGE_23|SES_2|SCO_2|CD4_2|DRUG_1|MET_NA|APP_1|RES_1|REC_0|VEN_0|CL_114|NAT_mex|2022-04-20",
      "cluster":56,
      "patient_attributes":{
        "ehars_uid":"ID_CEC-22-7207|ST_1|CODE_09007|SX_M|RISK_3|AGE_23|SES_2|SCO_2|CD4_2|DRUG_1|MET_NA|APP_1|RES_1|REC_0|VEN_0|CL_114|NAT_mex|2022-04-20",
        "ST":"ST_1",
        "RISK":"RISK_3",
        "MET":"MET_NA",
        "NAT":"NAT_mex"
      }
    },
    {
      "id":"ID_CEC-20-1671|ST_2|CODE_15058|SX_M|RISK_3|AGE_31|SES_1|SCO_2|CD4_2|DRUG_1|MET_NA|APP_1|RES_1|REC_0|VEN_1|CL_114|NAT_mex|2020-10-09",
      "cluster":56,
      "patient_attributes":{
        "ehars_uid":"ID_CEC-20-1671|ST_2|CODE_15058|SX_M|RISK_3|AGE_31|SES_1|SCO_2|CD4_2|DRUG_1|MET_NA|APP_1|RES_1|REC_0|VEN_1|CL_114|NAT_mex|2020-10-09",
        "ST":"ST_2",
        "RISK":"RISK_3",
        "MET":"MET_NA",
        "NAT":"NAT_mex"
      }
    },
    {
      "id":"ID_CEC-19-0709|ST_1|CODE_09005|SX_M|RISK_NA|AGE_27|SES_NA|SCO_NA|CD4_3|DRUG_NA|MET_NA|APP_NA|RES_1|REC_0|VEN_NA|CL_114|NAT_NA|2019-11-01",
      "cluster":56,
      "patient_attributes":{
        "ehars_uid":"ID_CEC-19-0709|ST_1|CODE_09005|SX_M|RISK_NA|AGE_27|SES_NA|SCO_NA|CD4_3|DRUG_NA|MET_NA|APP_NA|RES_1|REC_0|VEN_NA|CL_114|NAT_NA|2019-11-01",
        "ST":"ST_1",
        "RISK":"RISK_NA",
        "MET":"MET_NA",
        "NAT":"NAT_NA"
      }
    },
    {
      "id":"ID_CEC-19-0344|ST_1|CODE_09005|SX_M|RISK_NA|AGE_22|SES_NA|SCO_NA|CD4_3|DRUG_NA|MET_NA|APP_NA|RES_1|REC_0|VEN_NA|CL_114|NAT_NA|2019-09-20",
      "cluster":56,
      "patient_attributes":{
        "ehars_uid":"ID_CEC-19-0344|ST_1|CODE_09005|SX_M|RISK_NA|AGE_22|SES_NA|SCO_NA|CD4_3|DRUG_NA|MET_NA|APP_NA|RES_1|REC_0|VEN_NA|CL_114|NAT_NA|2019-09-20",
        "ST":"ST_1",
        "RISK":"RISK_NA",
        "MET":"MET_NA",
        "NAT":"NAT_NA"
      }
    },
    {
      "id":"ID_CEC-19-0597|ST_1|CODE_09003|SX_M|RISK_NA|AGE_27|SES_NA|SCO_NA|CD4_2|DRUG_NA|MET_NA|APP_NA|RES_1|REC_0|VEN_NA|CL_58|NAT_NA|2019-10-18",
      "cluster":57,
      "patient_attributes":{
        "ehars_uid":"ID_CEC-19-0597|ST_1|CODE_09003|SX_M|RISK_NA|AGE_27|SES_NA|SCO_NA|CD4_2|DRUG_NA|MET_NA|APP_NA|RES_1|REC_0|VEN_NA|CL_58|NAT_NA|2019-10-18",
        "ST":"ST_1",
        "RISK":"RISK_NA",
        "MET":"MET_NA",
        "NAT":"NAT_NA"
      }
    },
    {
      "id":"ID_CEC-20-1533|ST_1|CODE_09003|SX_M|RISK_3|AGE_26|SES_2|SCO_2|CD4_1|DRUG_0|MET_NA|APP_1|RES_1|REC_0|VEN_1|CL_58|NAT_mex|2020-09-25",
      "cluster":57,
      "patient_attributes":{
        "ehars_uid":"ID_CEC-20-1533|ST_1|CODE_09003|SX_M|RISK_3|AGE_26|SES_2|SCO_2|CD4_1|DRUG_0|MET_NA|APP_1|RES_1|REC_0|VEN_1|CL_58|NAT_mex|2020-09-25",
        "ST":"ST_1",
        "RISK":"RISK_3",
        "MET":"MET_NA",
        "NAT":"NAT_mex"
      }
    },
    {
      "id":"ID_CEC-22-8938|ST_1|CODE_09010|SX_M|RISK_3|AGE_21|SES_2|SCO_2|CD4_1|DRUG_1|MET_NA|APP_0|RES_1|REC_0|VEN_0|CL_58|NAT_mex|2022-09-09",
      "cluster":57,
      "patient_attributes":{
        "ehars_uid":"ID_CEC-22-8938|ST_1|CODE_09010|SX_M|RISK_3|AGE_21|SES_2|SCO_2|CD4_1|DRUG_1|MET_NA|APP_0|RES_1|REC_0|VEN_0|CL_58|NAT_mex|2022-09-09",
        "ST":"ST_1",
        "RISK":"RISK_3",
        "MET":"MET_NA",
        "NAT":"NAT_mex"
      }
    },
    {
      "id":"ID_CEC-21-2740|ST_1|CODE_09012|SX_M|RISK_3|AGE_27|SES_2|SCO_3|CD4_2|DRUG_1|MET_NA|APP_1|RES_1|REC_0|VEN_1|CL_58|NAT_mex|2021-02-23",
      "cluster":57,
      "patient_attributes":{
        "ehars_uid":"ID_CEC-21-2740|ST_1|CODE_09012|SX_M|RISK_3|AGE_27|SES_2|SCO_3|CD4_2|DRUG_1|MET_NA|APP_1|RES_1|REC_0|VEN_1|CL_58|NAT_mex|2021-02-23",
        "ST":"ST_1",
        "RISK":"RISK_3",
        "MET":"MET_NA",
        "NAT":"NAT_mex"
      }
    },
    {
      "id":"ID_CEC-22-7972|ST_1|CODE_09009|SX_M|RISK_3|AGE_36|SES_1|SCO_2|CD4_1|DRUG_1|MET_NA|APP_0|RES_1|REC_0|VEN_0|CL_58|NAT_mex|2022-06-15",
      "cluster":57,
      "patient_attributes":{
        "ehars_uid":"ID_CEC-22-7972|ST_1|CODE_09009|SX_M|RISK_3|AGE_36|SES_1|SCO_2|CD4_1|DRUG_1|MET_NA|APP_0|RES_1|REC_0|VEN_0|CL_58|NAT_mex|2022-06-15",
        "ST":"ST_1",
        "RISK":"RISK_3",
        "MET":"MET_NA",
        "NAT":"NAT_mex"
      }
    },
    {
      "id":"ID_CEC-22-9308|ST_1|CODE_09012|SX_M|RISK_3|AGE_36|SES_2|SCO_3|CD4_1|DRUG_0|MET_NA|APP_1|RES_1|REC_0|VEN_NA|CL_58|NAT_mex|2022-10-14",
      "cluster":57,
      "patient_attributes":{
        "ehars_uid":"ID_CEC-22-9308|ST_1|CODE_09012|SX_M|RISK_3|AGE_36|SES_2|SCO_3|CD4_1|DRUG_0|MET_NA|APP_1|RES_1|REC_0|VEN_NA|CL_58|NAT_mex|2022-10-14",
        "ST":"ST_1",
        "RISK":"RISK_3",
        "MET":"MET_NA",
        "NAT":"NAT_mex"
      }
    },
    {
      "id":"ID_CEC-19-0451|ST_1|CODE_09003|SX_M|RISK_NA|AGE_22|SES_NA|SCO_NA|CD4_2|DRUG_NA|MET_NA|APP_NA|RES_1|REC_0|VEN_NA|CL_58|NAT_NA|2019-10-04",
      "cluster":57,
      "patient_attributes":{
        "ehars_uid":"ID_CEC-19-0451|ST_1|CODE_09003|SX_M|RISK_NA|AGE_22|SES_NA|SCO_NA|CD4_2|DRUG_NA|MET_NA|APP_NA|RES_1|REC_0|VEN_NA|CL_58|NAT_NA|2019-10-04",
        "ST":"ST_1",
        "RISK":"RISK_NA",
        "MET":"MET_NA",
        "NAT":"NAT_NA"
      }
    },
    {
      "id":"ID_CEC-19-0501|ST_2|CODE_15058|SX_M|RISK_NA|AGE_28|SES_NA|SCO_NA|CD4_3|DRUG_NA|MET_NA|APP_NA|RES_1|REC_1|VEN_NA|CL_58|NAT_NA|2019-10-09",
      "cluster":57,
      "patient_attributes":{
        "ehars_uid":"ID_CEC-19-0501|ST_2|CODE_15058|SX_M|RISK_NA|AGE_28|SES_NA|SCO_NA|CD4_3|DRUG_NA|MET_NA|APP_NA|RES_1|REC_1|VEN_NA|CL_58|NAT_NA|2019-10-09",
        "ST":"ST_2",
        "RISK":"RISK_NA",
        "MET":"MET_NA",
        "NAT":"NAT_NA"
      }
    },
    {
      "id":"ID_CEC-19-1018|ST_2|CODE_15112|SX_M|RISK_NA|AGE_23|SES_NA|SCO_NA|CD4_2|DRUG_NA|MET_NA|APP_NA|RES_1|REC_NA|VEN_NA|CL_42|NAT_NA|2019-12-09",
      "cluster":58,
      "patient_attributes":{
        "ehars_uid":"ID_CEC-19-1018|ST_2|CODE_15112|SX_M|RISK_NA|AGE_23|SES_NA|SCO_NA|CD4_2|DRUG_NA|MET_NA|APP_NA|RES_1|REC_NA|VEN_NA|CL_42|NAT_NA|2019-12-09",
        "ST":"ST_2",
        "RISK":"RISK_NA",
        "MET":"MET_NA",
        "NAT":"NAT_NA"
      }
    },
    {
      "id":"ID_CEC-20-1200|ST_1|CODE_09007|SX_M|RISK_NA|AGE_23|SES_NA|SCO_NA|CD4_1|DRUG_NA|MET_NA|APP_NA|RES_1|REC_0|VEN_NA|CL_42|NAT_NA|2020-08-19",
      "cluster":58,
      "patient_attributes":{
        "ehars_uid":"ID_CEC-20-1200|ST_1|CODE_09007|SX_M|RISK_NA|AGE_23|SES_NA|SCO_NA|CD4_1|DRUG_NA|MET_NA|APP_NA|RES_1|REC_0|VEN_NA|CL_42|NAT_NA|2020-08-19",
        "ST":"ST_1",
        "RISK":"RISK_NA",
        "MET":"MET_NA",
        "NAT":"NAT_NA"
      }
    },
    {
      "id":"ID_CEC-20-1363|ST_2|CODE_15057|SX_M|RISK_3|AGE_21|SES_1|SCO_2|CD4_1|DRUG_1|MET_NA|APP_1|RES_1|REC_0|VEN_1|CL_42|NAT_mex|2020-09-04",
      "cluster":58,
      "patient_attributes":{
        "ehars_uid":"ID_CEC-20-1363|ST_2|CODE_15057|SX_M|RISK_3|AGE_21|SES_1|SCO_2|CD4_1|DRUG_1|MET_NA|APP_1|RES_1|REC_0|VEN_1|CL_42|NAT_mex|2020-09-04",
        "ST":"ST_2",
        "RISK":"RISK_3",
        "MET":"MET_NA",
        "NAT":"NAT_mex"
      }
    },
    {
      "id":"ID_CEC-20-1882|ST_2|CODE_15057|SX_M|RISK_3|AGE_19|SES_2|SCO_2|CD4_1|DRUG_0|MET_NA|APP_1|RES_1|REC_0|VEN_0|CL_42|NAT_mex|2020-10-29",
      "cluster":58,
      "patient_attributes":{
        "ehars_uid":"ID_CEC-20-1882|ST_2|CODE_15057|SX_M|RISK_3|AGE_19|SES_2|SCO_2|CD4_1|DRUG_0|MET_NA|APP_1|RES_1|REC_0|VEN_0|CL_42|NAT_mex|2020-10-29",
        "ST":"ST_2",
        "RISK":"RISK_3",
        "MET":"MET_NA",
        "NAT":"NAT_mex"
      }
    },
    {
      "id":"ID_CEC-22-7588|ST_1|CODE_09003|SX_M|RISK_3|AGE_23|SES_1|SCO_2|CD4_2|DRUG_1|MET_NA|APP_1|RES_1|REC_0|VEN_0|CL_42|NAT_mex|2022-05-19",
      "cluster":58,
      "patient_attributes":{
        "ehars_uid":"ID_CEC-22-7588|ST_1|CODE_09003|SX_M|RISK_3|AGE_23|SES_1|SCO_2|CD4_2|DRUG_1|MET_NA|APP_1|RES_1|REC_0|VEN_0|CL_42|NAT_mex|2022-05-19",
        "ST":"ST_1",
        "RISK":"RISK_3",
        "MET":"MET_NA",
        "NAT":"NAT_mex"
      }
    },
    {
      "id":"ID_CEC-22-7817|ST_1|CODE_09003|SX_M|RISK_3|AGE_32|SES_1|SCO_3|CD4_2|DRUG_1|MET_NA|APP_1|RES_1|REC_1|VEN_1|CL_42|NAT_mex|2022-06-03",
      "cluster":58,
      "patient_attributes":{
        "ehars_uid":"ID_CEC-22-7817|ST_1|CODE_09003|SX_M|RISK_3|AGE_32|SES_1|SCO_3|CD4_2|DRUG_1|MET_NA|APP_1|RES_1|REC_1|VEN_1|CL_42|NAT_mex|2022-06-03",
        "ST":"ST_1",
        "RISK":"RISK_3",
        "MET":"MET_NA",
        "NAT":"NAT_mex"
      }
    },
    {
      "id":"ID_CEC-22-9058|ST_2|CODE_15026|SX_M|RISK_3|AGE_25|SES_1|SCO_2|CD4_1|DRUG_1|MET_NA|APP_1|RES_1|REC_0|VEN_0|CL_42|NAT_mex|2022-09-23",
      "cluster":58,
      "patient_attributes":{
        "ehars_uid":"ID_CEC-22-9058|ST_2|CODE_15026|SX_M|RISK_3|AGE_25|SES_1|SCO_2|CD4_1|DRUG_1|MET_NA|APP_1|RES_1|REC_0|VEN_0|CL_42|NAT_mex|2022-09-23",
        "ST":"ST_2",
        "RISK":"RISK_3",
        "MET":"MET_NA",
        "NAT":"NAT_mex"
      }
    },
    {
      "id":"ID_CEC-22-9122|ST_2|CODE_15120|SX_M|RISK_3|AGE_24|SES_2|SCO_2|CD4_2|DRUG_1|MET_NA|APP_1|RES_1|REC_0|VEN_0|CL_42|NAT_mex|2022-09-26",
      "cluster":58,
      "patient_attributes":{
        "ehars_uid":"ID_CEC-22-9122|ST_2|CODE_15120|SX_M|RISK_3|AGE_24|SES_2|SCO_2|CD4_2|DRUG_1|MET_NA|APP_1|RES_1|REC_0|VEN_0|CL_42|NAT_mex|2022-09-26",
        "ST":"ST_2",
        "RISK":"RISK_3",
        "MET":"MET_NA",
        "NAT":"NAT_mex"
      }
    },
    {
      "id":"ID_CEC-20-1181|ST_1|CODE_09012|SX_M|RISK_3|AGE_23|SES_2|SCO_3|CD4_3|DRUG_1|MET_NA|APP_1|RES_1|REC_1|VEN_1|CL_285|NAT_mex|2020-08-17",
      "cluster":59,
      "patient_attributes":{
        "ehars_uid":"ID_CEC-20-1181|ST_1|CODE_09012|SX_M|RISK_3|AGE_23|SES_2|SCO_3|CD4_3|DRUG_1|MET_NA|APP_1|RES_1|REC_1|VEN_1|CL_285|NAT_mex|2020-08-17",
        "ST":"ST_1",
        "RISK":"RISK_3",
        "MET":"MET_NA",
        "NAT":"NAT_mex"
      }
    },
    {
      "id":"ID_CEC-21-2504|ST_1|CODE_09007|SX_M|RISK_3|AGE_20|SES_1|SCO_2|CD4_1|DRUG_0|MET_NA|APP_1|RES_1|REC_0|VEN_NA|CL_285|NAT_mex|2021-01-28",
      "cluster":59,
      "patient_attributes":{
        "ehars_uid":"ID_CEC-21-2504|ST_1|CODE_09007|SX_M|RISK_3|AGE_20|SES_1|SCO_2|CD4_1|DRUG_0|MET_NA|APP_1|RES_1|REC_0|VEN_NA|CL_285|NAT_mex|2021-01-28",
        "ST":"ST_1",
        "RISK":"RISK_3",
        "MET":"MET_NA",
        "NAT":"NAT_mex"
      }
    },
    {
      "id":"ID_CEC-21-3183|ST_1|CODE_09013|SX_M|RISK_3|AGE_20|SES_1|SCO_2|CD4_2|DRUG_1|MET_NA|APP_1|RES_1|REC_0|VEN_1|CL_285|NAT_mex|2021-04-06",
      "cluster":59,
      "patient_attributes":{
        "ehars_uid":"ID_CEC-21-3183|ST_1|CODE_09013|SX_M|RISK_3|AGE_20|SES_1|SCO_2|CD4_2|DRUG_1|MET_NA|APP_1|RES_1|REC_0|VEN_1|CL_285|NAT_mex|2021-04-06",
        "ST":"ST_1",
        "RISK":"RISK_3",
        "MET":"MET_NA",
        "NAT":"NAT_mex"
      }
    },
    {
      "id":"ID_CEC-21-4081|ST_1|CODE_09012|SX_M|RISK_3|AGE_23|SES_2|SCO_3|CD4_3|DRUG_0|MET_NA|APP_0|RES_1|REC_0|VEN_0|CL_285|NAT_mex|2021-06-22",
      "cluster":59,
      "patient_attributes":{
        "ehars_uid":"ID_CEC-21-4081|ST_1|CODE_09012|SX_M|RISK_3|AGE_23|SES_2|SCO_3|CD4_3|DRUG_0|MET_NA|APP_0|RES_1|REC_0|VEN_0|CL_285|NAT_mex|2021-06-22",
        "ST":"ST_1",
        "RISK":"RISK_3",
        "MET":"MET_NA",
        "NAT":"NAT_mex"
      }
    },
    {
      "id":"ID_CEC-21-5428|ST_1|CODE_09006|SX_M|RISK_3|AGE_24|SES_2|SCO_3|CD4_1|DRUG_0|MET_NA|APP_1|RES_1|REC_0|VEN_0|CL_285|NAT_mex|2021-11-03",
      "cluster":59,
      "patient_attributes":{
        "ehars_uid":"ID_CEC-21-5428|ST_1|CODE_09006|SX_M|RISK_3|AGE_24|SES_2|SCO_3|CD4_1|DRUG_0|MET_NA|APP_1|RES_1|REC_0|VEN_0|CL_285|NAT_mex|2021-11-03",
        "ST":"ST_1",
        "RISK":"RISK_3",
        "MET":"MET_NA",
        "NAT":"NAT_mex"
      }
    },
    {
      "id":"ID_CEC-22-6907|ST_1|CODE_09007|SX_M|RISK_3|AGE_26|SES_2|SCO_3|CD4_2|DRUG_0|MET_NA|APP_0|RES_1|REC_0|VEN_0|CL_285|NAT_mex|2022-03-24",
      "cluster":59,
      "patient_attributes":{
        "ehars_uid":"ID_CEC-22-6907|ST_1|CODE_09007|SX_M|RISK_3|AGE_26|SES_2|SCO_3|CD4_2|DRUG_0|MET_NA|APP_0|RES_1|REC_0|VEN_0|CL_285|NAT_mex|2022-03-24",
        "ST":"ST_1",
        "RISK":"RISK_3",
        "MET":"MET_NA",
        "NAT":"NAT_mex"
      }
    },
    {
      "id":"ID_CEC-22-8814|ST_1|CODE_09007|SX_M|RISK_2|AGE_36|SES_2|SCO_3|CD4_1|DRUG_0|MET_NA|APP_0|RES_1|REC_0|VEN_0|CL_285|NAT_mex|2022-08-30",
      "cluster":59,
      "patient_attributes":{
        "ehars_uid":"ID_CEC-22-8814|ST_1|CODE_09007|SX_M|RISK_2|AGE_36|SES_2|SCO_3|CD4_1|DRUG_0|MET_NA|APP_0|RES_1|REC_0|VEN_0|CL_285|NAT_mex|2022-08-30",
        "ST":"ST_1",
        "RISK":"RISK_2",
        "MET":"MET_NA",
        "NAT":"NAT_mex"
      }
    },
    {
      "id":"ID_CEC-22-9664|ST_1|CODE_09006|SX_M|RISK_NA|AGE_31|SES_NA|SCO_NA|CD4_3|DRUG_NA|MET_NA|APP_NA|RES_4|REC_0|VEN_NA|CL_285|NAT_NA|2022-11-24",
      "cluster":59,
      "patient_attributes":{
        "ehars_uid":"ID_CEC-22-9664|ST_1|CODE_09006|SX_M|RISK_NA|AGE_31|SES_NA|SCO_NA|CD4_3|DRUG_NA|MET_NA|APP_NA|RES_4|REC_0|VEN_NA|CL_285|NAT_NA|2022-11-24",
        "ST":"ST_1",
        "RISK":"RISK_NA",
        "MET":"MET_NA",
        "NAT":"NAT_NA"
      }
    },
    {
      "id":"ID_CEC-21-2859|ST_1|CODE_09007|SX_M|RISK_3|AGE_28|SES_2|SCO_2|CD4_1|DRUG_NA|MET_NA|APP_1|RES_1|REC_0|VEN_0|CL_126|NAT_mex|2021-03-05",
      "cluster":60,
      "patient_attributes":{
        "ehars_uid":"ID_CEC-21-2859|ST_1|CODE_09007|SX_M|RISK_3|AGE_28|SES_2|SCO_2|CD4_1|DRUG_NA|MET_NA|APP_1|RES_1|REC_0|VEN_0|CL_126|NAT_mex|2021-03-05",
        "ST":"ST_1",
        "RISK":"RISK_3",
        "MET":"MET_NA",
        "NAT":"NAT_mex"
      }
    },
    {
      "id":"ID_CEC-21-4377|ST_1|CODE_09010|SX_M|RISK_2|AGE_28|SES_2|SCO_3|CD4_1|DRUG_1|MET_NA|APP_1|RES_1|REC_0|VEN_1|CL_126|NAT_mex|2021-07-20",
      "cluster":60,
      "patient_attributes":{
        "ehars_uid":"ID_CEC-21-4377|ST_1|CODE_09010|SX_M|RISK_2|AGE_28|SES_2|SCO_3|CD4_1|DRUG_1|MET_NA|APP_1|RES_1|REC_0|VEN_1|CL_126|NAT_mex|2021-07-20",
        "ST":"ST_1",
        "RISK":"RISK_2",
        "MET":"MET_NA",
        "NAT":"NAT_mex"
      }
    },
    {
      "id":"ID_CEC-21-5354|ST_1|CODE_09010|SX_M|RISK_3|AGE_21|SES_2|SCO_3|CD4_1|DRUG_0|MET_NA|APP_1|RES_1|REC_0|VEN_0|CL_126|NAT_mex|2021-10-26",
      "cluster":60,
      "patient_attributes":{
        "ehars_uid":"ID_CEC-21-5354|ST_1|CODE_09010|SX_M|RISK_3|AGE_21|SES_2|SCO_3|CD4_1|DRUG_0|MET_NA|APP_1|RES_1|REC_0|VEN_0|CL_126|NAT_mex|2021-10-26",
        "ST":"ST_1",
        "RISK":"RISK_3",
        "MET":"MET_NA",
        "NAT":"NAT_mex"
      }
    },
    {
      "id":"ID_CEC-22-6291|ST_1|CODE_09003|SX_M|RISK_3|AGE_19|SES_1|SCO_2|CD4_1|DRUG_0|MET_NA|APP_1|RES_1|REC_0|VEN_0|CL_126|NAT_mex|2022-01-28",
      "cluster":60,
      "patient_attributes":{
        "ehars_uid":"ID_CEC-22-6291|ST_1|CODE_09003|SX_M|RISK_3|AGE_19|SES_1|SCO_2|CD4_1|DRUG_0|MET_NA|APP_1|RES_1|REC_0|VEN_0|CL_126|NAT_mex|2022-01-28",
        "ST":"ST_1",
        "RISK":"RISK_3",
        "MET":"MET_NA",
        "NAT":"NAT_mex"
      }
    },
    {
      "id":"ID_CEC-22-7204|ST_1|CODE_09010|SX_M|RISK_3|AGE_37|SES_2|SCO_2|CD4_1|DRUG_1|MET_1|APP_1|RES_1|REC_0|VEN_1|CL_126|NAT_mex|2022-04-20",
      "cluster":60,
      "patient_attributes":{
        "ehars_uid":"ID_CEC-22-7204|ST_1|CODE_09010|SX_M|RISK_3|AGE_37|SES_2|SCO_2|CD4_1|DRUG_1|MET_1|APP_1|RES_1|REC_0|VEN_1|CL_126|NAT_mex|2022-04-20",
        "ST":"ST_1",
        "RISK":"RISK_3",
        "MET":"MET_1",
        "NAT":"NAT_mex"
      }
    },
    {
      "id":"ID_CEC-22-7376|ST_1|CODE_09008|SX_M|RISK_3|AGE_27|SES_2|SCO_3|CD4_1|DRUG_1|MET_NA|APP_1|RES_1|REC_0|VEN_NA|CL_126|NAT_mex|2022-05-04",
      "cluster":60,
      "patient_attributes":{
        "ehars_uid":"ID_CEC-22-7376|ST_1|CODE_09008|SX_M|RISK_3|AGE_27|SES_2|SCO_3|CD4_1|DRUG_1|MET_NA|APP_1|RES_1|REC_0|VEN_NA|CL_126|NAT_mex|2022-05-04",
        "ST":"ST_1",
        "RISK":"RISK_3",
        "MET":"MET_NA",
        "NAT":"NAT_mex"
      }
    },
    {
      "id":"ID_CEC-22-9270|ST_1|CODE_09010|SX_M|RISK_3|AGE_22|SES_1|SCO_2|CD4_2|DRUG_0|MET_NA|APP_0|RES_1|REC_0|VEN_0|CL_126|NAT_mex|2022-10-11",
      "cluster":60,
      "patient_attributes":{
        "ehars_uid":"ID_CEC-22-9270|ST_1|CODE_09010|SX_M|RISK_3|AGE_22|SES_1|SCO_2|CD4_2|DRUG_0|MET_NA|APP_0|RES_1|REC_0|VEN_0|CL_126|NAT_mex|2022-10-11",
        "ST":"ST_1",
        "RISK":"RISK_3",
        "MET":"MET_NA",
        "NAT":"NAT_mex"
      }
    },
    {
      "id":"ID_CEC-20-1336|ST_1|CODE_09008|SX_M|RISK_3|AGE_26|SES_2|SCO_3|CD4_1|DRUG_1|MET_NA|APP_1|RES_1|REC_0|VEN_1|CL_126|NAT_mex|2020-09-02",
      "cluster":60,
      "patient_attributes":{
        "ehars_uid":"ID_CEC-20-1336|ST_1|CODE_09008|SX_M|RISK_3|AGE_26|SES_2|SCO_3|CD4_1|DRUG_1|MET_NA|APP_1|RES_1|REC_0|VEN_1|CL_126|NAT_mex|2020-09-02",
        "ST":"ST_1",
        "RISK":"RISK_3",
        "MET":"MET_NA",
        "NAT":"NAT_mex"
      }
    },
    {
      "id":"ID_CEC-20-1599|ST_1|CODE_09013|SX_M|RISK_3|AGE_25|SES_2|SCO_3|CD4_1|DRUG_1|MET_NA|APP_1|RES_1|REC_0|VEN_1|CL_99|NAT_mex|2020-10-02",
      "cluster":61,
      "patient_attributes":{
        "ehars_uid":"ID_CEC-20-1599|ST_1|CODE_09013|SX_M|RISK_3|AGE_25|SES_2|SCO_3|CD4_1|DRUG_1|MET_NA|APP_1|RES_1|REC_0|VEN_1|CL_99|NAT_mex|2020-10-02",
        "ST":"ST_1",
        "RISK":"RISK_3",
        "MET":"MET_NA",
        "NAT":"NAT_mex"
      }
    },
    {
      "id":"ID_CEC-21-3926|ST_1|CODE_09012|SX_M|RISK_3|AGE_29|SES_1|SCO_2|CD4_1|DRUG_1|MET_NA|APP_0|RES_1|REC_0|VEN_0|CL_99|NAT_mex|2021-06-09",
      "cluster":61,
      "patient_attributes":{
        "ehars_uid":"ID_CEC-21-3926|ST_1|CODE_09012|SX_M|RISK_3|AGE_29|SES_1|SCO_2|CD4_1|DRUG_1|MET_NA|APP_0|RES_1|REC_0|VEN_0|CL_99|NAT_mex|2021-06-09",
        "ST":"ST_1",
        "RISK":"RISK_3",
        "MET":"MET_NA",
        "NAT":"NAT_mex"
      }
    },
    {
      "id":"ID_CEC-21-4223|ST_1|CODE_09005|SX_M|RISK_3|AGE_33|SES_2|SCO_3|CD4_2|DRUG_1|MET_NA|APP_0|RES_1|REC_0|VEN_0|CL_99|NAT_mex|2021-07-07",
      "cluster":61,
      "patient_attributes":{
        "ehars_uid":"ID_CEC-21-4223|ST_1|CODE_09005|SX_M|RISK_3|AGE_33|SES_2|SCO_3|CD4_2|DRUG_1|MET_NA|APP_0|RES_1|REC_0|VEN_0|CL_99|NAT_mex|2021-07-07",
        "ST":"ST_1",
        "RISK":"RISK_3",
        "MET":"MET_NA",
        "NAT":"NAT_mex"
      }
    },
    {
      "id":"ID_CEC-21-5121|ST_1|CODE_09010|SX_M|RISK_3|AGE_28|SES_1|SCO_2|CD4_2|DRUG_1|MET_NA|APP_0|RES_1|REC_0|VEN_0|CL_99|NAT_mex|2021-10-06",
      "cluster":61,
      "patient_attributes":{
        "ehars_uid":"ID_CEC-21-5121|ST_1|CODE_09010|SX_M|RISK_3|AGE_28|SES_1|SCO_2|CD4_2|DRUG_1|MET_NA|APP_0|RES_1|REC_0|VEN_0|CL_99|NAT_mex|2021-10-06",
        "ST":"ST_1",
        "RISK":"RISK_3",
        "MET":"MET_NA",
        "NAT":"NAT_mex"
      }
    },
    {
      "id":"ID_CEC-21-5874|ST_1|CODE_09010|SX_M|RISK_NA|AGE_27|SES_NA|SCO_NA|CD4_2|DRUG_NA|MET_NA|APP_NA|RES_1|REC_0|VEN_NA|CL_99|NAT_NA|2021-12-09",
      "cluster":61,
      "patient_attributes":{
        "ehars_uid":"ID_CEC-21-5874|ST_1|CODE_09010|SX_M|RISK_NA|AGE_27|SES_NA|SCO_NA|CD4_2|DRUG_NA|MET_NA|APP_NA|RES_1|REC_0|VEN_NA|CL_99|NAT_NA|2021-12-09",
        "ST":"ST_1",
        "RISK":"RISK_NA",
        "MET":"MET_NA",
        "NAT":"NAT_NA"
      }
    },
    {
      "id":"ID_CEC-22-6288|ST_1|CODE_09012|SX_M|RISK_3|AGE_34|SES_1|SCO_2|CD4_2|DRUG_1|MET_NA|APP_1|RES_1|REC_1|VEN_1|CL_99|NAT_mex|2022-01-28",
      "cluster":61,
      "patient_attributes":{
        "ehars_uid":"ID_CEC-22-6288|ST_1|CODE_09012|SX_M|RISK_3|AGE_34|SES_1|SCO_2|CD4_2|DRUG_1|MET_NA|APP_1|RES_1|REC_1|VEN_1|CL_99|NAT_mex|2022-01-28",
        "ST":"ST_1",
        "RISK":"RISK_3",
        "MET":"MET_NA",
        "NAT":"NAT_mex"
      }
    },
    {
      "id":"ID_CEC-22-7487|ST_1|CODE_09010|SX_M|RISK_3|AGE_22|SES_1|SCO_2|CD4_2|DRUG_1|MET_NA|APP_1|RES_1|REC_0|VEN_0|CL_99|NAT_mex|2022-05-12",
      "cluster":61,
      "patient_attributes":{
        "ehars_uid":"ID_CEC-22-7487|ST_1|CODE_09010|SX_M|RISK_3|AGE_22|SES_1|SCO_2|CD4_2|DRUG_1|MET_NA|APP_1|RES_1|REC_0|VEN_0|CL_99|NAT_mex|2022-05-12",
        "ST":"ST_1",
        "RISK":"RISK_3",
        "MET":"MET_NA",
        "NAT":"NAT_mex"
      }
    },
    {
      "id":"ID_CEC-22-9785|ST_1|CODE_09010|SX_M|RISK_3|AGE_28|SES_2|SCO_2|CD4_1|DRUG_1|MET_NA|APP_1|RES_1|REC_0|VEN_0|CL_99|NAT_mex|2022-12-07",
      "cluster":61,
      "patient_attributes":{
        "ehars_uid":"ID_CEC-22-9785|ST_1|CODE_09010|SX_M|RISK_3|AGE_28|SES_2|SCO_2|CD4_1|DRUG_1|MET_NA|APP_1|RES_1|REC_0|VEN_0|CL_99|NAT_mex|2022-12-07",
        "ST":"ST_1",
        "RISK":"RISK_3",
        "MET":"MET_NA",
        "NAT":"NAT_mex"
      }
    },
    {
      "id":"ID_CEC-21-3411|ST_1|CODE_09006|SX_M|RISK_3|AGE_47|SES_1|SCO_3|CD4_1|DRUG_0|MET_NA|APP_1|RES_1|REC_0|VEN_1|CL_397|NAT_mex|2021-04-22",
      "cluster":62,
      "patient_attributes":{
        "ehars_uid":"ID_CEC-21-3411|ST_1|CODE_09006|SX_M|RISK_3|AGE_47|SES_1|SCO_3|CD4_1|DRUG_0|MET_NA|APP_1|RES_1|REC_0|VEN_1|CL_397|NAT_mex|2021-04-22",
        "ST":"ST_1",
        "RISK":"RISK_3",
        "MET":"MET_NA",
        "NAT":"NAT_mex"
      }
    },
    {
      "id":"ID_CEC-21-3973|ST_1|CODE_09015|SX_M|RISK_3|AGE_39|SES_2|SCO_3|CD4_2|DRUG_1|MET_NA|APP_1|RES_1|REC_1|VEN_1|CL_397|NAT_cri|2021-06-14",
      "cluster":62,
      "patient_attributes":{
        "ehars_uid":"ID_CEC-21-3973|ST_1|CODE_09015|SX_M|RISK_3|AGE_39|SES_2|SCO_3|CD4_2|DRUG_1|MET_NA|APP_1|RES_1|REC_1|VEN_1|CL_397|NAT_cri|2021-06-14",
        "ST":"ST_1",
        "RISK":"RISK_3",
        "MET":"MET_NA",
        "NAT":"NAT_cri"
      }
    },
    {
      "id":"ID_CEC-21-4834|ST_1|CODE_09002|SX_M|RISK_3|AGE_32|SES_1|SCO_3|CD4_1|DRUG_0|MET_NA|APP_0|RES_1|REC_0|VEN_0|CL_397|NAT_mex|2021-09-13",
      "cluster":62,
      "patient_attributes":{
        "ehars_uid":"ID_CEC-21-4834|ST_1|CODE_09002|SX_M|RISK_3|AGE_32|SES_1|SCO_3|CD4_1|DRUG_0|MET_NA|APP_0|RES_1|REC_0|VEN_0|CL_397|NAT_mex|2021-09-13",
        "ST":"ST_1",
        "RISK":"RISK_3",
        "MET":"MET_NA",
        "NAT":"NAT_mex"
      }
    },
    {
      "id":"ID_CEC-21-5593|ST_1|CODE_09014|SX_M|RISK_3|AGE_25|SES_2|SCO_3|CD4_2|DRUG_1|MET_NA|APP_1|RES_1|REC_0|VEN_0|CL_397|NAT_mex|2021-11-12",
      "cluster":62,
      "patient_attributes":{
        "ehars_uid":"ID_CEC-21-5593|ST_1|CODE_09014|SX_M|RISK_3|AGE_25|SES_2|SCO_3|CD4_2|DRUG_1|MET_NA|APP_1|RES_1|REC_0|VEN_0|CL_397|NAT_mex|2021-11-12",
        "ST":"ST_1",
        "RISK":"RISK_3",
        "MET":"MET_NA",
        "NAT":"NAT_mex"
      }
    },
    {
      "id":"ID_CEC-22-7180|ST_1|CODE_09007|SX_M|RISK_3|AGE_28|SES_1|SCO_3|CD4_2|DRUG_1|MET_NA|APP_1|RES_1|REC_0|VEN_1|CL_397|NAT_mex|2022-04-18",
      "cluster":62,
      "patient_attributes":{
        "ehars_uid":"ID_CEC-22-7180|ST_1|CODE_09007|SX_M|RISK_3|AGE_28|SES_1|SCO_3|CD4_2|DRUG_1|MET_NA|APP_1|RES_1|REC_0|VEN_1|CL_397|NAT_mex|2022-04-18",
        "ST":"ST_1",
        "RISK":"RISK_3",
        "MET":"MET_NA",
        "NAT":"NAT_mex"
      }
    },
    {
      "id":"ID_CEC-22-8337|ST_1|CODE_09015|SX_M|RISK_NA|AGE_35|SES_NA|SCO_NA|CD4_1|DRUG_NA|MET_NA|APP_NA|RES_1|REC_0|VEN_NA|CL_397|NAT_NA|2022-07-15",
      "cluster":62,
      "patient_attributes":{
        "ehars_uid":"ID_CEC-22-8337|ST_1|CODE_09015|SX_M|RISK_NA|AGE_35|SES_NA|SCO_NA|CD4_1|DRUG_NA|MET_NA|APP_NA|RES_1|REC_0|VEN_NA|CL_397|NAT_NA|2022-07-15",
        "ST":"ST_1",
        "RISK":"RISK_NA",
        "MET":"MET_NA",
        "NAT":"NAT_NA"
      }
    },
    {
      "id":"ID_CEC-20-1730|ST_1|CODE_09012|SX_M|RISK_3|AGE_26|SES_2|SCO_3|CD4_1|DRUG_1|MET_NA|APP_1|RES_1|REC_0|VEN_1|CL_397|NAT_mex|2020-10-14",
      "cluster":62,
      "patient_attributes":{
        "ehars_uid":"ID_CEC-20-1730|ST_1|CODE_09012|SX_M|RISK_3|AGE_26|SES_2|SCO_3|CD4_1|DRUG_1|MET_NA|APP_1|RES_1|REC_0|VEN_1|CL_397|NAT_mex|2020-10-14",
        "ST":"ST_1",
        "RISK":"RISK_3",
        "MET":"MET_NA",
        "NAT":"NAT_mex"
      }
    },
    {
      "id":"ID_CEC-20-1991|ST_1|CODE_09015|SX_M|RISK_3|AGE_23|SES_2|SCO_2|CD4_2|DRUG_1|MET_NA|APP_1|RES_1|REC_0|VEN_0|CL_397|NAT_mex|2020-11-11",
      "cluster":62,
      "patient_attributes":{
        "ehars_uid":"ID_CEC-20-1991|ST_1|CODE_09015|SX_M|RISK_3|AGE_23|SES_2|SCO_2|CD4_2|DRUG_1|MET_NA|APP_1|RES_1|REC_0|VEN_0|CL_397|NAT_mex|2020-11-11",
        "ST":"ST_1",
        "RISK":"RISK_3",
        "MET":"MET_NA",
        "NAT":"NAT_mex"
      }
    },
    {
      "id":"ID_CEC-21-3704|ST_1|CODE_09006|SX_M|RISK_3|AGE_23|SES_2|SCO_2|CD4_1|DRUG_0|MET_NA|APP_0|RES_1|REC_0|VEN_0|CL_164|NAT_mex|2021-05-19",
      "cluster":63,
      "patient_attributes":{
        "ehars_uid":"ID_CEC-21-3704|ST_1|CODE_09006|SX_M|RISK_3|AGE_23|SES_2|SCO_2|CD4_1|DRUG_0|MET_NA|APP_0|RES_1|REC_0|VEN_0|CL_164|NAT_mex|2021-05-19",
        "ST":"ST_1",
        "RISK":"RISK_3",
        "MET":"MET_NA",
        "NAT":"NAT_mex"
      }
    },
    {
      "id":"ID_CEC-21-3725|ST_2|CODE_15033|SX_M|RISK_3|AGE_23|SES_2|SCO_2|CD4_1|DRUG_0|MET_NA|APP_0|RES_1|REC_0|VEN_0|CL_164|NAT_mex|2021-05-20",
      "cluster":63,
      "patient_attributes":{
        "ehars_uid":"ID_CEC-21-3725|ST_2|CODE_15033|SX_M|RISK_3|AGE_23|SES_2|SCO_2|CD4_1|DRUG_0|MET_NA|APP_0|RES_1|REC_0|VEN_0|CL_164|NAT_mex|2021-05-20",
        "ST":"ST_2",
        "RISK":"RISK_3",
        "MET":"MET_NA",
        "NAT":"NAT_mex"
      }
    },
    {
      "id":"ID_CEC-22-7097|ST_2|CODE_15033|SX_M|RISK_3|AGE_25|SES_2|SCO_2|CD4_1|DRUG_1|MET_NA|APP_1|RES_1|REC_0|VEN_0|CL_164|NAT_mex|2022-04-07",
      "cluster":63,
      "patient_attributes":{
        "ehars_uid":"ID_CEC-22-7097|ST_2|CODE_15033|SX_M|RISK_3|AGE_25|SES_2|SCO_2|CD4_1|DRUG_1|MET_NA|APP_1|RES_1|REC_0|VEN_0|CL_164|NAT_mex|2022-04-07",
        "ST":"ST_2",
        "RISK":"RISK_3",
        "MET":"MET_NA",
        "NAT":"NAT_mex"
      }
    },
    {
      "id":"ID_CEC-22-9244|ST_1|CODE_09015|SX_M|RISK_3|AGE_27|SES_2|SCO_1|CD4_2|DRUG_0|MET_NA|APP_1|RES_1|REC_0|VEN_0|CL_164|NAT_mex|2022-10-07",
      "cluster":63,
      "patient_attributes":{
        "ehars_uid":"ID_CEC-22-9244|ST_1|CODE_09015|SX_M|RISK_3|AGE_27|SES_2|SCO_1|CD4_2|DRUG_0|MET_NA|APP_1|RES_1|REC_0|VEN_0|CL_164|NAT_mex|2022-10-07",
        "ST":"ST_1",
        "RISK":"RISK_3",
        "MET":"MET_NA",
        "NAT":"NAT_mex"
      }
    },
    {
      "id":"ID_CEC-21-5910|ST_1|CODE_09015|SX_M|RISK_3|AGE_22|SES_2|SCO_2|CD4_1|DRUG_0|MET_NA|APP_1|RES_1|REC_0|VEN_1|CL_164|NAT_mex|2021-12-13",
      "cluster":63,
      "patient_attributes":{
        "ehars_uid":"ID_CEC-21-5910|ST_1|CODE_09015|SX_M|RISK_3|AGE_22|SES_2|SCO_2|CD4_1|DRUG_0|MET_NA|APP_1|RES_1|REC_0|VEN_1|CL_164|NAT_mex|2021-12-13",
        "ST":"ST_1",
        "RISK":"RISK_3",
        "MET":"MET_NA",
        "NAT":"NAT_mex"
      }
    },
    {
      "id":"ID_CEC-22-6422|ST_2|CODE_15109|SX_M|RISK_3|AGE_26|SES_2|SCO_3|CD4_1|DRUG_1|MET_NA|APP_1|RES_1|REC_0|VEN_0|CL_164|NAT_mex|2022-02-10",
      "cluster":63,
      "patient_attributes":{
        "ehars_uid":"ID_CEC-22-6422|ST_2|CODE_15109|SX_M|RISK_3|AGE_26|SES_2|SCO_3|CD4_1|DRUG_1|MET_NA|APP_1|RES_1|REC_0|VEN_0|CL_164|NAT_mex|2022-02-10",
        "ST":"ST_2",
        "RISK":"RISK_3",
        "MET":"MET_NA",
        "NAT":"NAT_mex"
      }
    },
    {
      "id":"ID_CEC-22-6740|ST_2|CODE_15109|SX_M|RISK_3|AGE_20|SES_2|SCO_2|CD4_2|DRUG_0|MET_NA|APP_1|RES_1|REC_0|VEN_0|CL_164|NAT_mex|2022-03-10",
      "cluster":63,
      "patient_attributes":{
        "ehars_uid":"ID_CEC-22-6740|ST_2|CODE_15109|SX_M|RISK_3|AGE_20|SES_2|SCO_2|CD4_2|DRUG_0|MET_NA|APP_1|RES_1|REC_0|VEN_0|CL_164|NAT_mex|2022-03-10",
        "ST":"ST_2",
        "RISK":"RISK_3",
        "MET":"MET_NA",
        "NAT":"NAT_mex"
      }
    },
    {
      "id":"ID_CEC-22-8219|ST_1|CODE_09015|SX_M|RISK_3|AGE_26|SES_2|SCO_2|CD4_1|DRUG_1|MET_NA|APP_1|RES_1|REC_0|VEN_1|CL_164|NAT_mex|2022-07-06",
      "cluster":63,
      "patient_attributes":{
        "ehars_uid":"ID_CEC-22-8219|ST_1|CODE_09015|SX_M|RISK_3|AGE_26|SES_2|SCO_2|CD4_1|DRUG_1|MET_NA|APP_1|RES_1|REC_0|VEN_1|CL_164|NAT_mex|2022-07-06",
        "ST":"ST_1",
        "RISK":"RISK_3",
        "MET":"MET_NA",
        "NAT":"NAT_mex"
      }
    },
    {
      "id":"ID_CEC-21-4382|ST_2|CODE_15070|SX_M|RISK_3|AGE_31|SES_2|SCO_2|CD4_1|DRUG_1|MET_NA|APP_1|RES_1|REC_0|VEN_1|CL_430|NAT_mex|2021-07-20",
      "cluster":64,
      "patient_attributes":{
        "ehars_uid":"ID_CEC-21-4382|ST_2|CODE_15070|SX_M|RISK_3|AGE_31|SES_2|SCO_2|CD4_1|DRUG_1|MET_NA|APP_1|RES_1|REC_0|VEN_1|CL_430|NAT_mex|2021-07-20",
        "ST":"ST_2",
        "RISK":"RISK_3",
        "MET":"MET_NA",
        "NAT":"NAT_mex"
      }
    },
    {
      "id":"ID_CEC-22-6490|ST_2|CODE_15031|SX_M|RISK_3|AGE_24|SES_2|SCO_3|CD4_2|DRUG_1|MET_NA|APP_1|RES_1|REC_0|VEN_0|CL_430|NAT_mex|2022-02-16",
      "cluster":64,
      "patient_attributes":{
        "ehars_uid":"ID_CEC-22-6490|ST_2|CODE_15031|SX_M|RISK_3|AGE_24|SES_2|SCO_3|CD4_2|DRUG_1|MET_NA|APP_1|RES_1|REC_0|VEN_0|CL_430|NAT_mex|2022-02-16",
        "ST":"ST_2",
        "RISK":"RISK_3",
        "MET":"MET_NA",
        "NAT":"NAT_mex"
      }
    },
    {
      "id":"ID_CEC-22-6552|ST_1|CODE_07106|SX_M|RISK_3|AGE_27|SES_2|SCO_2|CD4_2|DRUG_1|MET_NA|APP_1|RES_1|REC_1|VEN_0|CL_430|NAT_mex|2022-02-21",
      "cluster":64,
      "patient_attributes":{
        "ehars_uid":"ID_CEC-22-6552|ST_1|CODE_07106|SX_M|RISK_3|AGE_27|SES_2|SCO_2|CD4_2|DRUG_1|MET_NA|APP_1|RES_1|REC_1|VEN_0|CL_430|NAT_mex|2022-02-21",
        "ST":"ST_1",
        "RISK":"RISK_3",
        "MET":"MET_NA",
        "NAT":"NAT_mex"
      }
    },
    {
      "id":"ID_CEC-22-8919|ST_2|CODE_15099|SX_M|RISK_3|AGE_30|SES_2|SCO_2|CD4_2|DRUG_1|MET_NA|APP_1|RES_1|REC_0|VEN_1|CL_430|NAT_mex|2022-09-08",
      "cluster":64,
      "patient_attributes":{
        "ehars_uid":"ID_CEC-22-8919|ST_2|CODE_15099|SX_M|RISK_3|AGE_30|SES_2|SCO_2|CD4_2|DRUG_1|MET_NA|APP_1|RES_1|REC_0|VEN_1|CL_430|NAT_mex|2022-09-08",
        "ST":"ST_2",
        "RISK":"RISK_3",
        "MET":"MET_NA",
        "NAT":"NAT_mex"
      }
    },
    {
      "id":"ID_CEC-22-8968|ST_2|CODE_15029|SX_M|RISK_3|AGE_23|SES_1|SCO_2|CD4_2|DRUG_1|MET_NA|APP_0|RES_1|REC_0|VEN_0|CL_430|NAT_mex|2022-09-13",
      "cluster":64,
      "patient_attributes":{
        "ehars_uid":"ID_CEC-22-8968|ST_2|CODE_15029|SX_M|RISK_3|AGE_23|SES_1|SCO_2|CD4_2|DRUG_1|MET_NA|APP_0|RES_1|REC_0|VEN_0|CL_430|NAT_mex|2022-09-13",
        "ST":"ST_2",
        "RISK":"RISK_3",
        "MET":"MET_NA",
        "NAT":"NAT_mex"
      }
    },
    {
      "id":"ID_CEC-22-9116|ST_1|CODE_09006|SX_M|RISK_3|AGE_35|SES_2|SCO_3|CD4_1|DRUG_NA|MET_NA|APP_0|RES_1|REC_0|VEN_0|CL_430|NAT_mex|2022-09-28",
      "cluster":64,
      "patient_attributes":{
        "ehars_uid":"ID_CEC-22-9116|ST_1|CODE_09006|SX_M|RISK_3|AGE_35|SES_2|SCO_3|CD4_1|DRUG_NA|MET_NA|APP_0|RES_1|REC_0|VEN_0|CL_430|NAT_mex|2022-09-28",
        "ST":"ST_1",
        "RISK":"RISK_3",
        "MET":"MET_NA",
        "NAT":"NAT_mex"
      }
    },
    {
      "id":"ID_CEC-22-9214|ST_2|CODE_15099|SX_M|RISK_3|AGE_21|SES_2|SCO_1|CD4_2|DRUG_1|MET_NA|APP_0|RES_1|REC_0|VEN_0|CL_430|NAT_mex|2022-10-05",
      "cluster":64,
      "patient_attributes":{
        "ehars_uid":"ID_CEC-22-9214|ST_2|CODE_15099|SX_M|RISK_3|AGE_21|SES_2|SCO_1|CD4_2|DRUG_1|MET_NA|APP_0|RES_1|REC_0|VEN_0|CL_430|NAT_mex|2022-10-05",
        "ST":"ST_2",
        "RISK":"RISK_3",
        "MET":"MET_NA",
        "NAT":"NAT_mex"
      }
    },
    {
      "id":"ID_CEC-22-9649|ST_2|CODE_15031|SX_M|RISK_3|AGE_23|SES_2|SCO_2|CD4_1|DRUG_0|MET_NA|APP_1|RES_1|REC_0|VEN_0|CL_430|NAT_mex|2022-11-23",
      "cluster":64,
      "patient_attributes":{
        "ehars_uid":"ID_CEC-22-9649|ST_2|CODE_15031|SX_M|RISK_3|AGE_23|SES_2|SCO_2|CD4_1|DRUG_0|MET_NA|APP_1|RES_1|REC_0|VEN_0|CL_430|NAT_mex|2022-11-23",
        "ST":"ST_2",
        "RISK":"RISK_3",
        "MET":"MET_NA",
        "NAT":"NAT_mex"
      }
    },
    {
      "id":"ID_CEC-21-3136|ST_2|CODE_15033|SX_M|RISK_3|AGE_23|SES_2|SCO_3|CD4_2|DRUG_1|MET_NA|APP_1|RES_1|REC_0|VEN_0|CL_290|NAT_mex|2021-03-30",
      "cluster":65,
      "patient_attributes":{
        "ehars_uid":"ID_CEC-21-3136|ST_2|CODE_15033|SX_M|RISK_3|AGE_23|SES_2|SCO_3|CD4_2|DRUG_1|MET_NA|APP_1|RES_1|REC_0|VEN_0|CL_290|NAT_mex|2021-03-30",
        "ST":"ST_2",
        "RISK":"RISK_3",
        "MET":"MET_NA",
        "NAT":"NAT_mex"
      }
    },
    {
      "id":"ID_CEC-21-4180|ST_2|CODE_15033|SX_M|RISK_3|AGE_23|SES_1|SCO_3|CD4_2|DRUG_1|MET_NA|APP_1|RES_1|REC_0|VEN_0|CL_290|NAT_mex|2021-07-02",
      "cluster":65,
      "patient_attributes":{
        "ehars_uid":"ID_CEC-21-4180|ST_2|CODE_15033|SX_M|RISK_3|AGE_23|SES_1|SCO_3|CD4_2|DRUG_1|MET_NA|APP_1|RES_1|REC_0|VEN_0|CL_290|NAT_mex|2021-07-02",
        "ST":"ST_2",
        "RISK":"RISK_3",
        "MET":"MET_NA",
        "NAT":"NAT_mex"
      }
    },
    {
      "id":"ID_CEC-22-7827|ST_2|CODE_15058|SX_M|RISK_3|AGE_26|SES_2|SCO_3|CD4_3|DRUG_1|MET_NA|APP_1|RES_5|REC_0|VEN_0|CL_290|NAT_mex|2022-06-03",
      "cluster":65,
      "patient_attributes":{
        "ehars_uid":"ID_CEC-22-7827|ST_2|CODE_15058|SX_M|RISK_3|AGE_26|SES_2|SCO_3|CD4_3|DRUG_1|MET_NA|APP_1|RES_5|REC_0|VEN_0|CL_290|NAT_mex|2022-06-03",
        "ST":"ST_2",
        "RISK":"RISK_3",
        "MET":"MET_NA",
        "NAT":"NAT_mex"
      }
    },
    {
      "id":"ID_CEC-22-9705|ST_1|CODE_09007|SX_M|RISK_3|AGE_25|SES_2|SCO_3|CD4_2|DRUG_1|MET_NA|APP_0|RES_1|REC_0|VEN_0|CL_290|NAT_mex|2022-11-28",
      "cluster":65,
      "patient_attributes":{
        "ehars_uid":"ID_CEC-22-9705|ST_1|CODE_09007|SX_M|RISK_3|AGE_25|SES_2|SCO_3|CD4_2|DRUG_1|MET_NA|APP_0|RES_1|REC_0|VEN_0|CL_290|NAT_mex|2022-11-28",
        "ST":"ST_1",
        "RISK":"RISK_3",
        "MET":"MET_NA",
        "NAT":"NAT_mex"
      }
    },
    {
      "id":"ID_CEC-19-0030|ST_1|CODE_09005|SX_M|RISK_3|AGE_30|SES_2|SCO_3|CD4_3|DRUG_0|MET_NA|APP_1|RES_1|REC_0|VEN_1|CL_290|NAT_mex|2019-07-24",
      "cluster":65,
      "patient_attributes":{
        "ehars_uid":"ID_CEC-19-0030|ST_1|CODE_09005|SX_M|RISK_3|AGE_30|SES_2|SCO_3|CD4_3|DRUG_0|MET_NA|APP_1|RES_1|REC_0|VEN_1|CL_290|NAT_mex|2019-07-24",
        "ST":"ST_1",
        "RISK":"RISK_3",
        "MET":"MET_NA",
        "NAT":"NAT_mex"
      }
    },
    {
      "id":"ID_CEC-20-1486|ST_1|CODE_07106|SX_M|RISK_3|AGE_19|SES_1|SCO_2|CD4_2|DRUG_1|MET_NA|APP_0|RES_1|REC_0|VEN_1|CL_290|NAT_mex|2020-09-21",
      "cluster":65,
      "patient_attributes":{
        "ehars_uid":"ID_CEC-20-1486|ST_1|CODE_07106|SX_M|RISK_3|AGE_19|SES_1|SCO_2|CD4_2|DRUG_1|MET_NA|APP_0|RES_1|REC_0|VEN_1|CL_290|NAT_mex|2020-09-21",
        "ST":"ST_1",
        "RISK":"RISK_3",
        "MET":"MET_NA",
        "NAT":"NAT_mex"
      }
    },
    {
      "id":"ID_CEC-20-1768|ST_1|CODE_09015|SX_M|RISK_3|AGE_18|SES_2|SCO_2|CD4_1|DRUG_0|MET_NA|APP_0|RES_1|REC_0|VEN_0|CL_290|NAT_mex|2020-10-20",
      "cluster":65,
      "patient_attributes":{
        "ehars_uid":"ID_CEC-20-1768|ST_1|CODE_09015|SX_M|RISK_3|AGE_18|SES_2|SCO_2|CD4_1|DRUG_0|MET_NA|APP_0|RES_1|REC_0|VEN_0|CL_290|NAT_mex|2020-10-20",
        "ST":"ST_1",
        "RISK":"RISK_3",
        "MET":"MET_NA",
        "NAT":"NAT_mex"
      }
    },
    {
      "id":"ID_CEC-21-3745|ST_1|CODE_09007|SX_M|RISK_3|AGE_21|SES_2|SCO_2|CD4_2|DRUG_0|MET_NA|APP_1|RES_1|REC_0|VEN_NA|CL_150|NAT_mex|2021-05-24",
      "cluster":66,
      "patient_attributes":{
        "ehars_uid":"ID_CEC-21-3745|ST_1|CODE_09007|SX_M|RISK_3|AGE_21|SES_2|SCO_2|CD4_2|DRUG_0|MET_NA|APP_1|RES_1|REC_0|VEN_NA|CL_150|NAT_mex|2021-05-24",
        "ST":"ST_1",
        "RISK":"RISK_3",
        "MET":"MET_NA",
        "NAT":"NAT_mex"
      }
    },
    {
      "id":"ID_CEC-21-4699|ST_1|CODE_09012|SX_M|RISK_3|AGE_23|SES_2|SCO_2|CD4_2|DRUG_0|MET_NA|APP_NA|RES_1|REC_1|VEN_NA|CL_150|NAT_mex|2021-08-30",
      "cluster":66,
      "patient_attributes":{
        "ehars_uid":"ID_CEC-21-4699|ST_1|CODE_09012|SX_M|RISK_3|AGE_23|SES_2|SCO_2|CD4_2|DRUG_0|MET_NA|APP_NA|RES_1|REC_1|VEN_NA|CL_150|NAT_mex|2021-08-30",
        "ST":"ST_1",
        "RISK":"RISK_3",
        "MET":"MET_NA",
        "NAT":"NAT_mex"
      }
    },
    {
      "id":"ID_CEC-22-9074|ST_2|CODE_15121|SX_M|RISK_NA|AGE_22|SES_NA|SCO_NA|CD4_2|DRUG_NA|MET_NA|APP_NA|RES_1|REC_0|VEN_NA|CL_NA|NAT_NA|2022-09-26",
      "cluster":66,
      "patient_attributes":{
        "ehars_uid":"ID_CEC-22-9074|ST_2|CODE_15121|SX_M|RISK_NA|AGE_22|SES_NA|SCO_NA|CD4_2|DRUG_NA|MET_NA|APP_NA|RES_1|REC_0|VEN_NA|CL_NA|NAT_NA|2022-09-26",
        "ST":"ST_2",
        "RISK":"RISK_NA",
        "MET":"MET_NA",
        "NAT":"NAT_NA"
      }
    },
    {
      "id":"ID_CEC-22-9835|ST_1|CODE_09007|SX_M|RISK_3|AGE_51|SES_2|SCO_2|CD4_1|DRUG_0|MET_NA|APP_1|RES_1|REC_0|VEN_1|CL_150|NAT_mex|2022-12-12",
      "cluster":66,
      "patient_attributes":{
        "ehars_uid":"ID_CEC-22-9835|ST_1|CODE_09007|SX_M|RISK_3|AGE_51|SES_2|SCO_2|CD4_1|DRUG_0|MET_NA|APP_1|RES_1|REC_0|VEN_1|CL_150|NAT_mex|2022-12-12",
        "ST":"ST_1",
        "RISK":"RISK_3",
        "MET":"MET_NA",
        "NAT":"NAT_mex"
      }
    },
    {
      "id":"ID_CEC-19-0126|ST_1|CODE_09010|SX_M|RISK_NA|AGE_30|SES_NA|SCO_NA|CD4_2|DRUG_NA|MET_NA|APP_NA|RES_1|REC_0|VEN_NA|CL_150|NAT_NA|2019-08-28",
      "cluster":66,
      "patient_attributes":{
        "ehars_uid":"ID_CEC-19-0126|ST_1|CODE_09010|SX_M|RISK_NA|AGE_30|SES_NA|SCO_NA|CD4_2|DRUG_NA|MET_NA|APP_NA|RES_1|REC_0|VEN_NA|CL_150|NAT_NA|2019-08-28",
        "ST":"ST_1",
        "RISK":"RISK_NA",
        "MET":"MET_NA",
        "NAT":"NAT_NA"
      }
    },
    {
      "id":"ID_CEC-20-1371|ST_1|CODE_09015|SX_M|RISK_3|AGE_30|SES_2|SCO_2|CD4_1|DRUG_1|MET_NA|APP_1|RES_1|REC_0|VEN_1|CL_150|NAT_mex|2020-09-07",
      "cluster":66,
      "patient_attributes":{
        "ehars_uid":"ID_CEC-20-1371|ST_1|CODE_09015|SX_M|RISK_3|AGE_30|SES_2|SCO_2|CD4_1|DRUG_1|MET_NA|APP_1|RES_1|REC_0|VEN_1|CL_150|NAT_mex|2020-09-07",
        "ST":"ST_1",
        "RISK":"RISK_3",
        "MET":"MET_NA",
        "NAT":"NAT_mex"
      }
    },
    {
      "id":"ID_CEC-20-1916|ST_1|CODE_09010|SX_M|RISK_3|AGE_37|SES_2|SCO_3|CD4_2|DRUG_1|MET_NA|APP_1|RES_1|REC_0|VEN_0|CL_150|NAT_mex|2020-11-03",
      "cluster":66,
      "patient_attributes":{
        "ehars_uid":"ID_CEC-20-1916|ST_1|CODE_09010|SX_M|RISK_3|AGE_37|SES_2|SCO_3|CD4_2|DRUG_1|MET_NA|APP_1|RES_1|REC_0|VEN_0|CL_150|NAT_mex|2020-11-03",
        "ST":"ST_1",
        "RISK":"RISK_3",
        "MET":"MET_NA",
        "NAT":"NAT_mex"
      }
    },
    {
      "id":"ID_CEC-20-1128|ST_1|CODE_09010|SX_M|RISK_3|AGE_24|SES_1|SCO_2|CD4_2|DRUG_1|MET_NA|APP_1|RES_1|REC_0|VEN_1|CL_189|NAT_mex|2020-08-12",
      "cluster":67,
      "patient_attributes":{
        "ehars_uid":"ID_CEC-20-1128|ST_1|CODE_09010|SX_M|RISK_3|AGE_24|SES_1|SCO_2|CD4_2|DRUG_1|MET_NA|APP_1|RES_1|REC_0|VEN_1|CL_189|NAT_mex|2020-08-12",
        "ST":"ST_1",
        "RISK":"RISK_3",
        "MET":"MET_NA",
        "NAT":"NAT_mex"
      }
    },
    {
      "id":"ID_CEC-20-1243|ST_1|CODE_09007|SX_M|RISK_3|AGE_24|SES_1|SCO_3|CD4_2|DRUG_0|MET_NA|APP_0|RES_1|REC_0|VEN_NA|CL_189|NAT_mex|2020-08-21",
      "cluster":67,
      "patient_attributes":{
        "ehars_uid":"ID_CEC-20-1243|ST_1|CODE_09007|SX_M|RISK_3|AGE_24|SES_1|SCO_3|CD4_2|DRUG_0|MET_NA|APP_0|RES_1|REC_0|VEN_NA|CL_189|NAT_mex|2020-08-21",
        "ST":"ST_1",
        "RISK":"RISK_3",
        "MET":"MET_NA",
        "NAT":"NAT_mex"
      }
    },
    {
      "id":"ID_CEC-20-2088|ST_1|CODE_09010|SX_M|RISK_3|AGE_19|SES_2|SCO_2|CD4_1|DRUG_0|MET_NA|APP_1|RES_1|REC_0|VEN_1|CL_189|NAT_mex|2020-11-23",
      "cluster":67,
      "patient_attributes":{
        "ehars_uid":"ID_CEC-20-2088|ST_1|CODE_09010|SX_M|RISK_3|AGE_19|SES_2|SCO_2|CD4_1|DRUG_0|MET_NA|APP_1|RES_1|REC_0|VEN_1|CL_189|NAT_mex|2020-11-23",
        "ST":"ST_1",
        "RISK":"RISK_3",
        "MET":"MET_NA",
        "NAT":"NAT_mex"
      }
    },
    {
      "id":"ID_CEC-22-5950|ST_1|CODE_09010|SX_M|RISK_3|AGE_25|SES_1|SCO_2|CD4_1|DRUG_0|MET_NA|APP_1|RES_1|REC_0|VEN_0|CL_189|NAT_mex|2022-01-03",
      "cluster":67,
      "patient_attributes":{
        "ehars_uid":"ID_CEC-22-5950|ST_1|CODE_09010|SX_M|RISK_3|AGE_25|SES_1|SCO_2|CD4_1|DRUG_0|MET_NA|APP_1|RES_1|REC_0|VEN_0|CL_189|NAT_mex|2022-01-03",
        "ST":"ST_1",
        "RISK":"RISK_3",
        "MET":"MET_NA",
        "NAT":"NAT_mex"
      }
    },
    {
      "id":"ID_CEC-22-9149|ST_1|CODE_09007|SX_M|RISK_3|AGE_25|SES_2|SCO_3|CD4_1|DRUG_1|MET_NA|APP_1|RES_1|REC_0|VEN_0|CL_189|NAT_mex|2022-09-28",
      "cluster":67,
      "patient_attributes":{
        "ehars_uid":"ID_CEC-22-9149|ST_1|CODE_09007|SX_M|RISK_3|AGE_25|SES_2|SCO_3|CD4_1|DRUG_1|MET_NA|APP_1|RES_1|REC_0|VEN_0|CL_189|NAT_mex|2022-09-28",
        "ST":"ST_1",
        "RISK":"RISK_3",
        "MET":"MET_NA",
        "NAT":"NAT_mex"
      }
    },
    {
      "id":"ID_CEC-22-9646|ST_1|CODE_09010|SX_M|RISK_3|AGE_23|SES_1|SCO_2|CD4_3|DRUG_1|MET_NA|APP_1|RES_1|REC_0|VEN_0|CL_189|NAT_mex|2022-11-23",
      "cluster":67,
      "patient_attributes":{
        "ehars_uid":"ID_CEC-22-9646|ST_1|CODE_09010|SX_M|RISK_3|AGE_23|SES_1|SCO_2|CD4_3|DRUG_1|MET_NA|APP_1|RES_1|REC_0|VEN_0|CL_189|NAT_mex|2022-11-23",
        "ST":"ST_1",
        "RISK":"RISK_3",
        "MET":"MET_NA",
        "NAT":"NAT_mex"
      }
    },
    {
      "id":"ID_CEC-19-0137|ST_2|CODE_15033|SX_M|RISK_NA|AGE_22|SES_NA|SCO_NA|CD4_2|DRUG_NA|MET_NA|APP_NA|RES_1|REC_0|VEN_NA|CL_189|NAT_NA|2019-08-28",
      "cluster":67,
      "patient_attributes":{
        "ehars_uid":"ID_CEC-19-0137|ST_2|CODE_15033|SX_M|RISK_NA|AGE_22|SES_NA|SCO_NA|CD4_2|DRUG_NA|MET_NA|APP_NA|RES_1|REC_0|VEN_NA|CL_189|NAT_NA|2019-08-28",
        "ST":"ST_2",
        "RISK":"RISK_NA",
        "MET":"MET_NA",
        "NAT":"NAT_NA"
      }
    },
    {
      "id":"ID_CEC-19-0154|ST_1|CODE_09007|SX_M|RISK_NA|AGE_25|SES_NA|SCO_NA|CD4_1|DRUG_NA|MET_NA|APP_NA|RES_1|REC_0|VEN_NA|CL_34|NAT_NA|2019-08-30",
      "cluster":68,
      "patient_attributes":{
        "ehars_uid":"ID_CEC-19-0154|ST_1|CODE_09007|SX_M|RISK_NA|AGE_25|SES_NA|SCO_NA|CD4_1|DRUG_NA|MET_NA|APP_NA|RES_1|REC_0|VEN_NA|CL_34|NAT_NA|2019-08-30",
        "ST":"ST_1",
        "RISK":"RISK_NA",
        "MET":"MET_NA",
        "NAT":"NAT_NA"
      }
    },
    {
      "id":"ID_CEC-19-0340|ST_1|CODE_09012|SX_M|RISK_NA|AGE_43|SES_NA|SCO_NA|CD4_1|DRUG_NA|MET_NA|APP_NA|RES_1|REC_0|VEN_NA|CL_34|NAT_NA|2019-09-20",
      "cluster":68,
      "patient_attributes":{
        "ehars_uid":"ID_CEC-19-0340|ST_1|CODE_09012|SX_M|RISK_NA|AGE_43|SES_NA|SCO_NA|CD4_1|DRUG_NA|MET_NA|APP_NA|RES_1|REC_0|VEN_NA|CL_34|NAT_NA|2019-09-20",
        "ST":"ST_1",
        "RISK":"RISK_NA",
        "MET":"MET_NA",
        "NAT":"NAT_NA"
      }
    },
    {
      "id":"ID_CEC-19-0654|ST_1|CODE_09012|SX_M|RISK_NA|AGE_21|SES_NA|SCO_NA|CD4_2|DRUG_NA|MET_NA|APP_NA|RES_1|REC_0|VEN_NA|CL_34|NAT_NA|2019-10-23",
      "cluster":68,
      "patient_attributes":{
        "ehars_uid":"ID_CEC-19-0654|ST_1|CODE_09012|SX_M|RISK_NA|AGE_21|SES_NA|SCO_NA|CD4_2|DRUG_NA|MET_NA|APP_NA|RES_1|REC_0|VEN_NA|CL_34|NAT_NA|2019-10-23",
        "ST":"ST_1",
        "RISK":"RISK_NA",
        "MET":"MET_NA",
        "NAT":"NAT_NA"
      }
    },
    {
      "id":"ID_CEC-19-0987|ST_1|CODE_09002|SX_M|RISK_NA|AGE_24|SES_NA|SCO_NA|CD4_2|DRUG_NA|MET_NA|APP_NA|RES_1|REC_0|VEN_NA|CL_34|NAT_NA|2019-12-04",
      "cluster":68,
      "patient_attributes":{
        "ehars_uid":"ID_CEC-19-0987|ST_1|CODE_09002|SX_M|RISK_NA|AGE_24|SES_NA|SCO_NA|CD4_2|DRUG_NA|MET_NA|APP_NA|RES_1|REC_0|VEN_NA|CL_34|NAT_NA|2019-12-04",
        "ST":"ST_1",
        "RISK":"RISK_NA",
        "MET":"MET_NA",
        "NAT":"NAT_NA"
      }
    },
    {
      "id":"ID_CEC-21-2363|ST_1|CODE_09012|SX_M|RISK_3|AGE_28|SES_2|SCO_2|CD4_1|DRUG_1|MET_NA|APP_1|RES_1|REC_0|VEN_0|CL_34|NAT_mex|2021-01-13",
      "cluster":68,
      "patient_attributes":{
        "ehars_uid":"ID_CEC-21-2363|ST_1|CODE_09012|SX_M|RISK_3|AGE_28|SES_2|SCO_2|CD4_1|DRUG_1|MET_NA|APP_1|RES_1|REC_0|VEN_0|CL_34|NAT_mex|2021-01-13",
        "ST":"ST_1",
        "RISK":"RISK_3",
        "MET":"MET_NA",
        "NAT":"NAT_mex"
      }
    },
    {
      "id":"ID_CEC-22-6299|ST_1|CODE_09012|SX_M|RISK_3|AGE_25|SES_1|SCO_2|CD4_2|DRUG_0|MET_NA|APP_0|RES_1|REC_1|VEN_0|CL_34|NAT_mex|2022-01-31",
      "cluster":68,
      "patient_attributes":{
        "ehars_uid":"ID_CEC-22-6299|ST_1|CODE_09012|SX_M|RISK_3|AGE_25|SES_1|SCO_2|CD4_2|DRUG_0|MET_NA|APP_0|RES_1|REC_1|VEN_0|CL_34|NAT_mex|2022-01-31",
        "ST":"ST_1",
        "RISK":"RISK_3",
        "MET":"MET_NA",
        "NAT":"NAT_mex"
      }
    },
    {
      "id":"ID_CEC-22-6323|ST_1|CODE_09007|SX_M|RISK_3|AGE_25|SES_2|SCO_2|CD4_2|DRUG_0|MET_NA|APP_1|RES_1|REC_0|VEN_0|CL_34|NAT_mex|2022-02-01",
      "cluster":68,
      "patient_attributes":{
        "ehars_uid":"ID_CEC-22-6323|ST_1|CODE_09007|SX_M|RISK_3|AGE_25|SES_2|SCO_2|CD4_2|DRUG_0|MET_NA|APP_1|RES_1|REC_0|VEN_0|CL_34|NAT_mex|2022-02-01",
        "ST":"ST_1",
        "RISK":"RISK_3",
        "MET":"MET_NA",
        "NAT":"NAT_mex"
      }
    },
    {
      "id":"ID_CEC-21-4590|ST_1|CODE_09004|SX_M|RISK_3|AGE_18|SES_2|SCO_2|CD4_2|DRUG_0|MET_NA|APP_0|RES_5|REC_0|VEN_0|CL_138|NAT_mex|2021-08-16",
      "cluster":69,
      "patient_attributes":{
        "ehars_uid":"ID_CEC-21-4590|ST_1|CODE_09004|SX_M|RISK_3|AGE_18|SES_2|SCO_2|CD4_2|DRUG_0|MET_NA|APP_0|RES_5|REC_0|VEN_0|CL_138|NAT_mex|2021-08-16",
        "ST":"ST_1",
        "RISK":"RISK_3",
        "MET":"MET_NA",
        "NAT":"NAT_mex"
      }
    },
    {
      "id":"ID_CEC-22-6746|ST_1|CODE_09008|SX_M|RISK_3|AGE_26|SES_2|SCO_3|CD4_1|DRUG_0|MET_NA|APP_1|RES_5|REC_0|VEN_1|CL_138|NAT_mex|2022-03-10",
      "cluster":69,
      "patient_attributes":{
        "ehars_uid":"ID_CEC-22-6746|ST_1|CODE_09008|SX_M|RISK_3|AGE_26|SES_2|SCO_3|CD4_1|DRUG_0|MET_NA|APP_1|RES_5|REC_0|VEN_1|CL_138|NAT_mex|2022-03-10",
        "ST":"ST_1",
        "RISK":"RISK_3",
        "MET":"MET_NA",
        "NAT":"NAT_mex"
      }
    },
    {
      "id":"ID_CEC-22-8083|ST_2|CODE_15099|SX_M|RISK_3|AGE_22|SES_1|SCO_2|CD4_1|DRUG_0|MET_NA|APP_0|RES_5|REC_0|VEN_0|CL_138|NAT_mex|2022-06-27",
      "cluster":69,
      "patient_attributes":{
        "ehars_uid":"ID_CEC-22-8083|ST_2|CODE_15099|SX_M|RISK_3|AGE_22|SES_1|SCO_2|CD4_1|DRUG_0|MET_NA|APP_0|RES_5|REC_0|VEN_0|CL_138|NAT_mex|2022-06-27",
        "ST":"ST_2",
        "RISK":"RISK_3",
        "MET":"MET_NA",
        "NAT":"NAT_mex"
      }
    },
    {
      "id":"ID_CEC-22-8173|ST_2|CODE_15029|SX_M|RISK_3|AGE_25|SES_2|SCO_2|CD4_2|DRUG_0|MET_NA|APP_1|RES_5|REC_0|VEN_0|CL_138|NAT_mex|2022-07-04",
      "cluster":69,
      "patient_attributes":{
        "ehars_uid":"ID_CEC-22-8173|ST_2|CODE_15029|SX_M|RISK_3|AGE_25|SES_2|SCO_2|CD4_2|DRUG_0|MET_NA|APP_1|RES_5|REC_0|VEN_0|CL_138|NAT_mex|2022-07-04",
        "ST":"ST_2",
        "RISK":"RISK_3",
        "MET":"MET_NA",
        "NAT":"NAT_mex"
      }
    },
    {
      "id":"ID_CEC-20-1049|ST_2|CODE_15029|SX_M|RISK_NA|AGE_18|SES_NA|SCO_NA|CD4_2|DRUG_NA|MET_NA|APP_NA|RES_5|REC_0|VEN_NA|CL_138|NAT_NA|2020-07-31",
      "cluster":69,
      "patient_attributes":{
        "ehars_uid":"ID_CEC-20-1049|ST_2|CODE_15029|SX_M|RISK_NA|AGE_18|SES_NA|SCO_NA|CD4_2|DRUG_NA|MET_NA|APP_NA|RES_5|REC_0|VEN_NA|CL_138|NAT_NA|2020-07-31",
        "ST":"ST_2",
        "RISK":"RISK_NA",
        "MET":"MET_NA",
        "NAT":"NAT_NA"
      }
    },
    {
      "id":"ID_CEC-19-0316|ST_2|CODE_15037|SX_M|RISK_NA|AGE_29|SES_NA|SCO_NA|CD4_2|DRUG_NA|MET_NA|APP_NA|RES_5|REC_0|VEN_NA|CL_138|NAT_NA|2019-09-18",
      "cluster":69,
      "patient_attributes":{
        "ehars_uid":"ID_CEC-19-0316|ST_2|CODE_15037|SX_M|RISK_NA|AGE_29|SES_NA|SCO_NA|CD4_2|DRUG_NA|MET_NA|APP_NA|RES_5|REC_0|VEN_NA|CL_138|NAT_NA|2019-09-18",
        "ST":"ST_2",
        "RISK":"RISK_NA",
        "MET":"MET_NA",
        "NAT":"NAT_NA"
      }
    },
    {
      "id":"ID_CEC-20-0920|ST_2|CODE_15099|SX_M|RISK_3|AGE_29|SES_2|SCO_3|CD4_2|DRUG_0|MET_NA|APP_1|RES_5|REC_0|VEN_1|CL_138|NAT_mex|2020-07-14",
      "cluster":69,
      "patient_attributes":{
        "ehars_uid":"ID_CEC-20-0920|ST_2|CODE_15099|SX_M|RISK_3|AGE_29|SES_2|SCO_3|CD4_2|DRUG_0|MET_NA|APP_1|RES_5|REC_0|VEN_1|CL_138|NAT_mex|2020-07-14",
        "ST":"ST_2",
        "RISK":"RISK_3",
        "MET":"MET_NA",
        "NAT":"NAT_mex"
      }
    },
    {
      "id":"ID_CEC-19-0585|ST_2|CODE_15033|SX_M|RISK_NA|AGE_30|SES_NA|SCO_NA|CD4_2|DRUG_NA|MET_NA|APP_NA|RES_1|REC_0|VEN_NA|CL_9|NAT_NA|2019-10-16",
      "cluster":70,
      "patient_attributes":{
        "ehars_uid":"ID_CEC-19-0585|ST_2|CODE_15033|SX_M|RISK_NA|AGE_30|SES_NA|SCO_NA|CD4_2|DRUG_NA|MET_NA|APP_NA|RES_1|REC_0|VEN_NA|CL_9|NAT_NA|2019-10-16",
        "ST":"ST_2",
        "RISK":"RISK_NA",
        "MET":"MET_NA",
        "NAT":"NAT_NA"
      }
    },
    {
      "id":"ID_CEC-20-1170|ST_1|CODE_09005|SX_M|RISK_3|AGE_37|SES_2|SCO_3|CD4_1|DRUG_0|MET_NA|APP_0|RES_1|REC_0|VEN_0|CL_9|NAT_mex|2020-08-14",
      "cluster":70,
      "patient_attributes":{
        "ehars_uid":"ID_CEC-20-1170|ST_1|CODE_09005|SX_M|RISK_3|AGE_37|SES_2|SCO_3|CD4_1|DRUG_0|MET_NA|APP_0|RES_1|REC_0|VEN_0|CL_9|NAT_mex|2020-08-14",
        "ST":"ST_1",
        "RISK":"RISK_3",
        "MET":"MET_NA",
        "NAT":"NAT_mex"
      }
    },
    {
      "id":"ID_CEC-21-2373|ST_2|CODE_15122|SX_M|RISK_3|AGE_27|SES_2|SCO_2|CD4_2|DRUG_1|MET_NA|APP_1|RES_1|REC_0|VEN_NA|CL_9|NAT_mex|2021-01-14",
      "cluster":70,
      "patient_attributes":{
        "ehars_uid":"ID_CEC-21-2373|ST_2|CODE_15122|SX_M|RISK_3|AGE_27|SES_2|SCO_2|CD4_2|DRUG_1|MET_NA|APP_1|RES_1|REC_0|VEN_NA|CL_9|NAT_mex|2021-01-14",
        "ST":"ST_2",
        "RISK":"RISK_3",
        "MET":"MET_NA",
        "NAT":"NAT_mex"
      }
    },
    {
      "id":"ID_CEC-21-2434|ST_1|CODE_09015|SX_M|RISK_3|AGE_28|SES_2|SCO_3|CD4_2|DRUG_1|MET_NA|APP_1|RES_1|REC_0|VEN_0|CL_9|NAT_mex|2021-01-20",
      "cluster":70,
      "patient_attributes":{
        "ehars_uid":"ID_CEC-21-2434|ST_1|CODE_09015|SX_M|RISK_3|AGE_28|SES_2|SCO_3|CD4_2|DRUG_1|MET_NA|APP_1|RES_1|REC_0|VEN_0|CL_9|NAT_mex|2021-01-20",
        "ST":"ST_1",
        "RISK":"RISK_3",
        "MET":"MET_NA",
        "NAT":"NAT_mex"
      }
    },
    {
      "id":"ID_CEC-21-3250|ST_1|CODE_09006|SX_M|RISK_3|AGE_23|SES_2|SCO_3|CD4_2|DRUG_0|MET_NA|APP_1|RES_1|REC_1|VEN_0|CL_9|NAT_mex|2021-04-12",
      "cluster":70,
      "patient_attributes":{
        "ehars_uid":"ID_CEC-21-3250|ST_1|CODE_09006|SX_M|RISK_3|AGE_23|SES_2|SCO_3|CD4_2|DRUG_0|MET_NA|APP_1|RES_1|REC_1|VEN_0|CL_9|NAT_mex|2021-04-12",
        "ST":"ST_1",
        "RISK":"RISK_3",
        "MET":"MET_NA",
        "NAT":"NAT_mex"
      }
    },
    {
      "id":"ID_CEC-22-8081|ST_2|CODE_15058|SX_M|RISK_3|AGE_35|SES_1|SCO_2|CD4_3|DRUG_0|MET_NA|APP_0|RES_1|REC_0|VEN_0|CL_9|NAT_mex|2022-06-27",
      "cluster":70,
      "patient_attributes":{
        "ehars_uid":"ID_CEC-22-8081|ST_2|CODE_15058|SX_M|RISK_3|AGE_35|SES_1|SCO_2|CD4_3|DRUG_0|MET_NA|APP_0|RES_1|REC_0|VEN_0|CL_9|NAT_mex|2022-06-27",
        "ST":"ST_2",
        "RISK":"RISK_3",
        "MET":"MET_NA",
        "NAT":"NAT_mex"
      }
    },
    {
      "id":"ID_CEC-19-0320|ST_2|CODE_15122|SX_M|RISK_NA|AGE_22|SES_NA|SCO_NA|CD4_3|DRUG_NA|MET_NA|APP_NA|RES_1|REC_1|VEN_NA|CL_9|NAT_NA|2019-09-18",
      "cluster":70,
      "patient_attributes":{
        "ehars_uid":"ID_CEC-19-0320|ST_2|CODE_15122|SX_M|RISK_NA|AGE_22|SES_NA|SCO_NA|CD4_3|DRUG_NA|MET_NA|APP_NA|RES_1|REC_1|VEN_NA|CL_9|NAT_NA|2019-09-18",
        "ST":"ST_2",
        "RISK":"RISK_NA",
        "MET":"MET_NA",
        "NAT":"NAT_NA"
      }
    },
    {
      "id":"ID_CEC-20-2239|ST_1|CODE_09007|SX_M|RISK_3|AGE_22|SES_1|SCO_2|CD4_3|DRUG_NA|MET_NA|APP_NA|RES_1|REC_0|VEN_0|CL_74|NAT_mex|2020-12-08",
      "cluster":71,
      "patient_attributes":{
        "ehars_uid":"ID_CEC-20-2239|ST_1|CODE_09007|SX_M|RISK_3|AGE_22|SES_1|SCO_2|CD4_3|DRUG_NA|MET_NA|APP_NA|RES_1|REC_0|VEN_0|CL_74|NAT_mex|2020-12-08",
        "ST":"ST_1",
        "RISK":"RISK_3",
        "MET":"MET_NA",
        "NAT":"NAT_mex"
      }
    },
    {
      "id":"ID_CEC-21-2710|ST_1|CODE_09007|SX_M|RISK_3|AGE_18|SES_2|SCO_2|CD4_3|DRUG_0|MET_NA|APP_1|RES_1|REC_0|VEN_1|CL_74|NAT_mex|2021-02-17",
      "cluster":71,
      "patient_attributes":{
        "ehars_uid":"ID_CEC-21-2710|ST_1|CODE_09007|SX_M|RISK_3|AGE_18|SES_2|SCO_2|CD4_3|DRUG_0|MET_NA|APP_1|RES_1|REC_0|VEN_1|CL_74|NAT_mex|2021-02-17",
        "ST":"ST_1",
        "RISK":"RISK_3",
        "MET":"MET_NA",
        "NAT":"NAT_mex"
      }
    },
    {
      "id":"ID_CEC-21-5909|ST_2|CODE_15029|SX_M|RISK_3|AGE_31|SES_2|SCO_2|CD4_1|DRUG_1|MET_NA|APP_1|RES_1|REC_0|VEN_0|CL_74|NAT_mex|2021-12-13",
      "cluster":71,
      "patient_attributes":{
        "ehars_uid":"ID_CEC-21-5909|ST_2|CODE_15029|SX_M|RISK_3|AGE_31|SES_2|SCO_2|CD4_1|DRUG_1|MET_NA|APP_1|RES_1|REC_0|VEN_0|CL_74|NAT_mex|2021-12-13",
        "ST":"ST_2",
        "RISK":"RISK_3",
        "MET":"MET_NA",
        "NAT":"NAT_mex"
      }
    },
    {
      "id":"ID_CEC-22-6487|ST_1|CODE_09007|SX_M|RISK_3|AGE_25|SES_2|SCO_2|CD4_3|DRUG_0|MET_NA|APP_1|RES_1|REC_0|VEN_0|CL_NA|NAT_mex|2022-02-16",
      "cluster":71,
      "patient_attributes":{
        "ehars_uid":"ID_CEC-22-6487|ST_1|CODE_09007|SX_M|RISK_3|AGE_25|SES_2|SCO_2|CD4_3|DRUG_0|MET_NA|APP_1|RES_1|REC_0|VEN_0|CL_NA|NAT_mex|2022-02-16",
        "ST":"ST_1",
        "RISK":"RISK_3",
        "MET":"MET_NA",
        "NAT":"NAT_mex"
      }
    },
    {
      "id":"ID_CEC-22-8211|ST_1|CODE_09007|SX_M|RISK_3|AGE_41|SES_2|SCO_2|CD4_2|DRUG_1|MET_NA|APP_0|RES_1|REC_0|VEN_0|CL_74|NAT_mex|2022-07-06",
      "cluster":71,
      "patient_attributes":{
        "ehars_uid":"ID_CEC-22-8211|ST_1|CODE_09007|SX_M|RISK_3|AGE_41|SES_2|SCO_2|CD4_2|DRUG_1|MET_NA|APP_0|RES_1|REC_0|VEN_0|CL_74|NAT_mex|2022-07-06",
        "ST":"ST_1",
        "RISK":"RISK_3",
        "MET":"MET_NA",
        "NAT":"NAT_mex"
      }
    },
    {
      "id":"ID_CEC-20-1915|ST_1|CODE_09011|SX_M|RISK_3|AGE_23|SES_2|SCO_3|CD4_2|DRUG_1|MET_NA|APP_0|RES_1|REC_1|VEN_0|CL_74|NAT_mex|2020-11-03",
      "cluster":71,
      "patient_attributes":{
        "ehars_uid":"ID_CEC-20-1915|ST_1|CODE_09011|SX_M|RISK_3|AGE_23|SES_2|SCO_3|CD4_2|DRUG_1|MET_NA|APP_0|RES_1|REC_1|VEN_0|CL_74|NAT_mex|2020-11-03",
        "ST":"ST_1",
        "RISK":"RISK_3",
        "MET":"MET_NA",
        "NAT":"NAT_mex"
      }
    },
    {
      "id":"ID_CEC-19-0441|ST_2|CODE_15122|SX_M|RISK_3|AGE_27|SES_2|SCO_2|CD4_2|DRUG_0|MET_NA|APP_NA|RES_1|REC_0|VEN_NA|CL_74|NAT_mex|2019-10-02",
      "cluster":71,
      "patient_attributes":{
        "ehars_uid":"ID_CEC-19-0441|ST_2|CODE_15122|SX_M|RISK_3|AGE_27|SES_2|SCO_2|CD4_2|DRUG_0|MET_NA|APP_NA|RES_1|REC_0|VEN_NA|CL_74|NAT_mex|2019-10-02",
        "ST":"ST_2",
        "RISK":"RISK_3",
        "MET":"MET_NA",
        "NAT":"NAT_mex"
      }
    },
    {
      "id":"ID_CEC-20-1060|ST_1|CODE_09006|SX_M|RISK_3|AGE_27|SES_1|SCO_3|CD4_2|DRUG_NA|MET_NA|APP_1|RES_1|REC_0|VEN_NA|CL_65|NAT_mex|2020-08-03",
      "cluster":72,
      "patient_attributes":{
        "ehars_uid":"ID_CEC-20-1060|ST_1|CODE_09006|SX_M|RISK_3|AGE_27|SES_1|SCO_3|CD4_2|DRUG_NA|MET_NA|APP_1|RES_1|REC_0|VEN_NA|CL_65|NAT_mex|2020-08-03",
        "ST":"ST_1",
        "RISK":"RISK_3",
        "MET":"MET_NA",
        "NAT":"NAT_mex"
      }
    },
    {
      "id":"ID_CEC-20-1157|ST_1|CODE_09010|SX_M|RISK_3|AGE_40|SES_2|SCO_3|CD4_1|DRUG_0|MET_NA|APP_0|RES_1|REC_0|VEN_0|CL_65|NAT_mex|2020-08-14",
      "cluster":72,
      "patient_attributes":{
        "ehars_uid":"ID_CEC-20-1157|ST_1|CODE_09010|SX_M|RISK_3|AGE_40|SES_2|SCO_3|CD4_1|DRUG_0|MET_NA|APP_0|RES_1|REC_0|VEN_0|CL_65|NAT_mex|2020-08-14",
        "ST":"ST_1",
        "RISK":"RISK_3",
        "MET":"MET_NA",
        "NAT":"NAT_mex"
      }
    },
    {
      "id":"ID_CEC-20-1323|ST_1|CODE_09005|SX_M|RISK_3|AGE_35|SES_2|SCO_3|CD4_2|DRUG_0|MET_NA|APP_0|RES_1|REC_0|VEN_0|CL_65|NAT_mex|2020-09-01",
      "cluster":72,
      "patient_attributes":{
        "ehars_uid":"ID_CEC-20-1323|ST_1|CODE_09005|SX_M|RISK_3|AGE_35|SES_2|SCO_3|CD4_2|DRUG_0|MET_NA|APP_0|RES_1|REC_0|VEN_0|CL_65|NAT_mex|2020-09-01",
        "ST":"ST_1",
        "RISK":"RISK_3",
        "MET":"MET_NA",
        "NAT":"NAT_mex"
      }
    },
    {
      "id":"ID_CEC-21-3239|ST_1|CODE_09015|SX_M|RISK_3|AGE_30|SES_2|SCO_3|CD4_3|DRUG_0|MET_NA|APP_1|RES_1|REC_0|VEN_1|CL_65|NAT_mex|2021-04-09",
      "cluster":72,
      "patient_attributes":{
        "ehars_uid":"ID_CEC-21-3239|ST_1|CODE_09015|SX_M|RISK_3|AGE_30|SES_2|SCO_3|CD4_3|DRUG_0|MET_NA|APP_1|RES_1|REC_0|VEN_1|CL_65|NAT_mex|2021-04-09",
        "ST":"ST_1",
        "RISK":"RISK_3",
        "MET":"MET_NA",
        "NAT":"NAT_mex"
      }
    },
    {
      "id":"ID_CEC-21-3969|ST_1|CODE_09006|SX_M|RISK_3|AGE_25|SES_2|SCO_3|CD4_2|DRUG_1|MET_NA|APP_1|RES_1|REC_0|VEN_1|CL_65|NAT_mex|2021-06-11",
      "cluster":72,
      "patient_attributes":{
        "ehars_uid":"ID_CEC-21-3969|ST_1|CODE_09006|SX_M|RISK_3|AGE_25|SES_2|SCO_3|CD4_2|DRUG_1|MET_NA|APP_1|RES_1|REC_0|VEN_1|CL_65|NAT_mex|2021-06-11",
        "ST":"ST_1",
        "RISK":"RISK_3",
        "MET":"MET_NA",
        "NAT":"NAT_mex"
      }
    },
    {
      "id":"ID_CEC-21-4936|ST_1|CODE_09006|SX_M|RISK_3|AGE_46|SES_1|SCO_3|CD4_2|DRUG_1|MET_NA|APP_0|RES_1|REC_0|VEN_0|CL_65|NAT_mex|2021-09-23",
      "cluster":72,
      "patient_attributes":{
        "ehars_uid":"ID_CEC-21-4936|ST_1|CODE_09006|SX_M|RISK_3|AGE_46|SES_1|SCO_3|CD4_2|DRUG_1|MET_NA|APP_0|RES_1|REC_0|VEN_0|CL_65|NAT_mex|2021-09-23",
        "ST":"ST_1",
        "RISK":"RISK_3",
        "MET":"MET_NA",
        "NAT":"NAT_mex"
      }
    },
    {
      "id":"ID_CEC-19-0632|ST_1|CODE_09015|SX_M|RISK_NA|AGE_45|SES_NA|SCO_NA|CD4_2|DRUG_NA|MET_NA|APP_NA|RES_1|REC_0|VEN_NA|CL_65|NAT_NA|2019-10-23",
      "cluster":72,
      "patient_attributes":{
        "ehars_uid":"ID_CEC-19-0632|ST_1|CODE_09015|SX_M|RISK_NA|AGE_45|SES_NA|SCO_NA|CD4_2|DRUG_NA|MET_NA|APP_NA|RES_1|REC_0|VEN_NA|CL_65|NAT_NA|2019-10-23",
        "ST":"ST_1",
        "RISK":"RISK_NA",
        "MET":"MET_NA",
        "NAT":"NAT_NA"
      }
    },
    {
      "id":"ID_CEC-21-3432|ST_1|CODE_09005|SX_M|RISK_3|AGE_24|SES_2|SCO_3|CD4_2|DRUG_0|MET_NA|APP_0|RES_1|REC_0|VEN_0|CL_402|NAT_mex|2021-04-26",
      "cluster":73,
      "patient_attributes":{
        "ehars_uid":"ID_CEC-21-3432|ST_1|CODE_09005|SX_M|RISK_3|AGE_24|SES_2|SCO_3|CD4_2|DRUG_0|MET_NA|APP_0|RES_1|REC_0|VEN_0|CL_402|NAT_mex|2021-04-26",
        "ST":"ST_1",
        "RISK":"RISK_3",
        "MET":"MET_NA",
        "NAT":"NAT_mex"
      }
    },
    {
      "id":"ID_CEC-21-3512|ST_2|CODE_15016|SX_M|RISK_3|AGE_32|SES_1|SCO_2|CD4_1|DRUG_1|MET_NA|APP_1|RES_1|REC_0|VEN_1|CL_402|NAT_mex|2021-05-03",
      "cluster":73,
      "patient_attributes":{
        "ehars_uid":"ID_CEC-21-3512|ST_2|CODE_15016|SX_M|RISK_3|AGE_32|SES_1|SCO_2|CD4_1|DRUG_1|MET_NA|APP_1|RES_1|REC_0|VEN_1|CL_402|NAT_mex|2021-05-03",
        "ST":"ST_2",
        "RISK":"RISK_3",
        "MET":"MET_NA",
        "NAT":"NAT_mex"
      }
    },
    {
      "id":"ID_CEC-21-4418|ST_1|CODE_09006|SX_M|RISK_3|AGE_42|SES_1|SCO_2|CD4_3|DRUG_0|MET_NA|APP_1|RES_1|REC_0|VEN_NA|CL_402|NAT_mex|2021-07-22",
      "cluster":73,
      "patient_attributes":{
        "ehars_uid":"ID_CEC-21-4418|ST_1|CODE_09006|SX_M|RISK_3|AGE_42|SES_1|SCO_2|CD4_3|DRUG_0|MET_NA|APP_1|RES_1|REC_0|VEN_NA|CL_402|NAT_mex|2021-07-22",
        "ST":"ST_1",
        "RISK":"RISK_3",
        "MET":"MET_NA",
        "NAT":"NAT_mex"
      }
    },
    {
      "id":"ID_CEC-21-4425|ST_1|CODE_09005|SX_M|RISK_2|AGE_19|SES_2|SCO_2|CD4_1|DRUG_0|MET_NA|APP_0|RES_1|REC_0|VEN_NA|CL_402|NAT_mex|2021-08-02",
      "cluster":73,
      "patient_attributes":{
        "ehars_uid":"ID_CEC-21-4425|ST_1|CODE_09005|SX_M|RISK_2|AGE_19|SES_2|SCO_2|CD4_1|DRUG_0|MET_NA|APP_0|RES_1|REC_0|VEN_NA|CL_402|NAT_mex|2021-08-02",
        "ST":"ST_1",
        "RISK":"RISK_2",
        "MET":"MET_NA",
        "NAT":"NAT_mex"
      }
    },
    {
      "id":"ID_CEC-22-6015|ST_1|CODE_09005|SX_M|RISK_3|AGE_49|SES_1|SCO_2|CD4_1|DRUG_1|MET_NA|APP_0|RES_1|REC_0|VEN_1|CL_NA|NAT_mex|2022-01-06",
      "cluster":73,
      "patient_attributes":{
        "ehars_uid":"ID_CEC-22-6015|ST_1|CODE_09005|SX_M|RISK_3|AGE_49|SES_1|SCO_2|CD4_1|DRUG_1|MET_NA|APP_0|RES_1|REC_0|VEN_1|CL_NA|NAT_mex|2022-01-06",
        "ST":"ST_1",
        "RISK":"RISK_3",
        "MET":"MET_NA",
        "NAT":"NAT_mex"
      }
    },
    {
      "id":"ID_CEC-22-8589|ST_2|CODE_15031|SX_M|RISK_3|AGE_28|SES_2|SCO_2|CD4_1|DRUG_1|MET_NA|APP_0|RES_1|REC_0|VEN_0|CL_402|NAT_mex|2022-08-12",
      "cluster":73,
      "patient_attributes":{
        "ehars_uid":"ID_CEC-22-8589|ST_2|CODE_15031|SX_M|RISK_3|AGE_28|SES_2|SCO_2|CD4_1|DRUG_1|MET_NA|APP_0|RES_1|REC_0|VEN_0|CL_402|NAT_mex|2022-08-12",
        "ST":"ST_2",
        "RISK":"RISK_3",
        "MET":"MET_NA",
        "NAT":"NAT_mex"
      }
    },
    {
      "id":"ID_CEC-19-0633|ST_1|CODE_09006|SX_M|RISK_NA|AGE_19|SES_NA|SCO_NA|CD4_1|DRUG_NA|MET_NA|APP_NA|RES_1|REC_0|VEN_NA|CL_402|NAT_NA|2019-10-23",
      "cluster":73,
      "patient_attributes":{
        "ehars_uid":"ID_CEC-19-0633|ST_1|CODE_09006|SX_M|RISK_NA|AGE_19|SES_NA|SCO_NA|CD4_1|DRUG_NA|MET_NA|APP_NA|RES_1|REC_0|VEN_NA|CL_402|NAT_NA|2019-10-23",
        "ST":"ST_1",
        "RISK":"RISK_NA",
        "MET":"MET_NA",
        "NAT":"NAT_NA"
      }
    },
    {
      "id":"ID_CEC-20-1365|ST_1|CODE_09007|SX_M|RISK_3|AGE_27|SES_2|SCO_2|CD4_1|DRUG_0|MET_NA|APP_0|RES_1|REC_0|VEN_0|CL_97|NAT_mex|2020-09-07",
      "cluster":74,
      "patient_attributes":{
        "ehars_uid":"ID_CEC-20-1365|ST_1|CODE_09007|SX_M|RISK_3|AGE_27|SES_2|SCO_2|CD4_1|DRUG_0|MET_NA|APP_0|RES_1|REC_0|VEN_0|CL_97|NAT_mex|2020-09-07",
        "ST":"ST_1",
        "RISK":"RISK_3",
        "MET":"MET_NA",
        "NAT":"NAT_mex"
      }
    },
    {
      "id":"ID_CEC-21-4034|ST_1|CODE_09007|SX_M|RISK_3|AGE_32|SES_1|SCO_2|CD4_2|DRUG_0|MET_NA|APP_1|RES_1|REC_0|VEN_1|CL_97|NAT_mex|2021-06-18",
      "cluster":74,
      "patient_attributes":{
        "ehars_uid":"ID_CEC-21-4034|ST_1|CODE_09007|SX_M|RISK_3|AGE_32|SES_1|SCO_2|CD4_2|DRUG_0|MET_NA|APP_1|RES_1|REC_0|VEN_1|CL_97|NAT_mex|2021-06-18",
        "ST":"ST_1",
        "RISK":"RISK_3",
        "MET":"MET_NA",
        "NAT":"NAT_mex"
      }
    },
    {
      "id":"ID_CEC-21-4340|ST_1|CODE_09012|SX_M|RISK_3|AGE_35|SES_2|SCO_3|CD4_2|DRUG_1|MET_NA|APP_0|RES_1|REC_0|VEN_0|CL_97|NAT_mex|2021-07-16",
      "cluster":74,
      "patient_attributes":{
        "ehars_uid":"ID_CEC-21-4340|ST_1|CODE_09012|SX_M|RISK_3|AGE_35|SES_2|SCO_3|CD4_2|DRUG_1|MET_NA|APP_0|RES_1|REC_0|VEN_0|CL_97|NAT_mex|2021-07-16",
        "ST":"ST_1",
        "RISK":"RISK_3",
        "MET":"MET_NA",
        "NAT":"NAT_mex"
      }
    },
    {
      "id":"ID_CEC-21-4435|ST_1|CODE_09010|SX_M|RISK_3|AGE_24|SES_2|SCO_3|CD4_1|DRUG_1|MET_NA|APP_0|RES_1|REC_0|VEN_0|CL_97|NAT_mex|2021-08-02",
      "cluster":74,
      "patient_attributes":{
        "ehars_uid":"ID_CEC-21-4435|ST_1|CODE_09010|SX_M|RISK_3|AGE_24|SES_2|SCO_3|CD4_1|DRUG_1|MET_NA|APP_0|RES_1|REC_0|VEN_0|CL_97|NAT_mex|2021-08-02",
        "ST":"ST_1",
        "RISK":"RISK_3",
        "MET":"MET_NA",
        "NAT":"NAT_mex"
      }
    },
    {
      "id":"ID_CEC-22-7845|ST_1|CODE_09007|SX_M|RISK_3|AGE_30|SES_2|SCO_2|CD4_2|DRUG_1|MET_NA|APP_0|RES_1|REC_0|VEN_0|CL_97|NAT_mex|2022-06-06",
      "cluster":74,
      "patient_attributes":{
        "ehars_uid":"ID_CEC-22-7845|ST_1|CODE_09007|SX_M|RISK_3|AGE_30|SES_2|SCO_2|CD4_2|DRUG_1|MET_NA|APP_0|RES_1|REC_0|VEN_0|CL_97|NAT_mex|2022-06-06",
        "ST":"ST_1",
        "RISK":"RISK_3",
        "MET":"MET_NA",
        "NAT":"NAT_mex"
      }
    },
    {
      "id":"ID_CEC-21-5482|ST_1|CODE_09015|SX_M|RISK_3|AGE_36|SES_2|SCO_3|CD4_3|DRUG_1|MET_NA|APP_1|RES_2|REC_0|VEN_0|CL_97|NAT_mex|2021-11-08",
      "cluster":74,
      "patient_attributes":{
        "ehars_uid":"ID_CEC-21-5482|ST_1|CODE_09015|SX_M|RISK_3|AGE_36|SES_2|SCO_3|CD4_3|DRUG_1|MET_NA|APP_1|RES_2|REC_0|VEN_0|CL_97|NAT_mex|2021-11-08",
        "ST":"ST_1",
        "RISK":"RISK_3",
        "MET":"MET_NA",
        "NAT":"NAT_mex"
      }
    },
    {
      "id":"ID_CEC-19-0722|ST_1|CODE_09007|SX_M|RISK_3|AGE_22|SES_1|SCO_2|CD4_2|DRUG_0|MET_NA|APP_0|RES_1|REC_0|VEN_0|CL_97|NAT_mex|2019-11-04",
      "cluster":74,
      "patient_attributes":{
        "ehars_uid":"ID_CEC-19-0722|ST_1|CODE_09007|SX_M|RISK_3|AGE_22|SES_1|SCO_2|CD4_2|DRUG_0|MET_NA|APP_0|RES_1|REC_0|VEN_0|CL_97|NAT_mex|2019-11-04",
        "ST":"ST_1",
        "RISK":"RISK_3",
        "MET":"MET_NA",
        "NAT":"NAT_mex"
      }
    },
    {
      "id":"ID_CEC-19-0748|ST_2|CODE_15057|SX_M|RISK_NA|AGE_22|SES_NA|SCO_NA|CD4_2|DRUG_NA|MET_NA|APP_NA|RES_1|REC_0|VEN_NA|CL_11|NAT_NA|2019-11-07",
      "cluster":75,
      "patient_attributes":{
        "ehars_uid":"ID_CEC-19-0748|ST_2|CODE_15057|SX_M|RISK_NA|AGE_22|SES_NA|SCO_NA|CD4_2|DRUG_NA|MET_NA|APP_NA|RES_1|REC_0|VEN_NA|CL_11|NAT_NA|2019-11-07",
        "ST":"ST_2",
        "RISK":"RISK_NA",
        "MET":"MET_NA",
        "NAT":"NAT_NA"
      }
    },
    {
      "id":"ID_CEC-19-0909|ST_1|CODE_09005|SX_M|RISK_NA|AGE_30|SES_NA|SCO_NA|CD4_1|DRUG_NA|MET_NA|APP_NA|RES_2|REC_1|VEN_NA|CL_11|NAT_NA|2019-11-27",
      "cluster":75,
      "patient_attributes":{
        "ehars_uid":"ID_CEC-19-0909|ST_1|CODE_09005|SX_M|RISK_NA|AGE_30|SES_NA|SCO_NA|CD4_1|DRUG_NA|MET_NA|APP_NA|RES_2|REC_1|VEN_NA|CL_11|NAT_NA|2019-11-27",
        "ST":"ST_1",
        "RISK":"RISK_NA",
        "MET":"MET_NA",
        "NAT":"NAT_NA"
      }
    },
    {
      "id":"ID_CEC-21-3276|ST_1|CODE_09005|SX_M|RISK_2|AGE_27|SES_2|SCO_2|CD4_1|DRUG_0|MET_NA|APP_0|RES_1|REC_0|VEN_0|CL_11|NAT_mex|2021-04-13",
      "cluster":75,
      "patient_attributes":{
        "ehars_uid":"ID_CEC-21-3276|ST_1|CODE_09005|SX_M|RISK_2|AGE_27|SES_2|SCO_2|CD4_1|DRUG_0|MET_NA|APP_0|RES_1|REC_0|VEN_0|CL_11|NAT_mex|2021-04-13",
        "ST":"ST_1",
        "RISK":"RISK_2",
        "MET":"MET_NA",
        "NAT":"NAT_mex"
      }
    },
    {
      "id":"ID_CEC-21-5539|ST_1|CODE_09005|SX_M|RISK_3|AGE_26|SES_1|SCO_1|CD4_2|DRUG_1|MET_NA|APP_0|RES_1|REC_0|VEN_0|CL_11|NAT_mex|2021-11-10",
      "cluster":75,
      "patient_attributes":{
        "ehars_uid":"ID_CEC-21-5539|ST_1|CODE_09005|SX_M|RISK_3|AGE_26|SES_1|SCO_1|CD4_2|DRUG_1|MET_NA|APP_0|RES_1|REC_0|VEN_0|CL_11|NAT_mex|2021-11-10",
        "ST":"ST_1",
        "RISK":"RISK_3",
        "MET":"MET_NA",
        "NAT":"NAT_mex"
      }
    },
    {
      "id":"ID_CEC-22-7999|ST_1|CODE_09005|SX_M|RISK_3|AGE_25|SES_2|SCO_2|CD4_3|DRUG_0|MET_NA|APP_1|RES_1|REC_1|VEN_1|CL_11|NAT_mex|2022-06-17",
      "cluster":75,
      "patient_attributes":{
        "ehars_uid":"ID_CEC-22-7999|ST_1|CODE_09005|SX_M|RISK_3|AGE_25|SES_2|SCO_2|CD4_3|DRUG_0|MET_NA|APP_1|RES_1|REC_1|VEN_1|CL_11|NAT_mex|2022-06-17",
        "ST":"ST_1",
        "RISK":"RISK_3",
        "MET":"MET_NA",
        "NAT":"NAT_mex"
      }
    },
    {
      "id":"ID_CEC-22-8639|ST_1|CODE_09005|SX_M|RISK_3|AGE_31|SES_1|SCO_2|CD4_2|DRUG_1|MET_NA|APP_1|RES_1|REC_0|VEN_NA|CL_11|NAT_mex|2022-08-16",
      "cluster":75,
      "patient_attributes":{
        "ehars_uid":"ID_CEC-22-8639|ST_1|CODE_09005|SX_M|RISK_3|AGE_31|SES_1|SCO_2|CD4_2|DRUG_1|MET_NA|APP_1|RES_1|REC_0|VEN_NA|CL_11|NAT_mex|2022-08-16",
        "ST":"ST_1",
        "RISK":"RISK_3",
        "MET":"MET_NA",
        "NAT":"NAT_mex"
      }
    },
    {
      "id":"ID_CEC-22-9406|ST_2|CODE_15013|SX_M|RISK_3|AGE_28|SES_1|SCO_2|CD4_1|DRUG_1|MET_NA|APP_0|RES_1|REC_0|VEN_1|CL_11|NAT_mex|2022-10-25",
      "cluster":75,
      "patient_attributes":{
        "ehars_uid":"ID_CEC-22-9406|ST_2|CODE_15013|SX_M|RISK_3|AGE_28|SES_1|SCO_2|CD4_1|DRUG_1|MET_NA|APP_0|RES_1|REC_0|VEN_1|CL_11|NAT_mex|2022-10-25",
        "ST":"ST_2",
        "RISK":"RISK_3",
        "MET":"MET_NA",
        "NAT":"NAT_mex"
      }
    },
    {
      "id":"ID_CEC-19-0928|ST_1|CODE_09005|SX_M|RISK_NA|AGE_20|SES_NA|SCO_NA|CD4_2|DRUG_NA|MET_NA|APP_NA|RES_1|REC_0|VEN_NA|CL_316|NAT_NA|2019-11-27",
      "cluster":76,
      "patient_attributes":{
        "ehars_uid":"ID_CEC-19-0928|ST_1|CODE_09005|SX_M|RISK_NA|AGE_20|SES_NA|SCO_NA|CD4_2|DRUG_NA|MET_NA|APP_NA|RES_1|REC_0|VEN_NA|CL_316|NAT_NA|2019-11-27",
        "ST":"ST_1",
        "RISK":"RISK_NA",
        "MET":"MET_NA",
        "NAT":"NAT_NA"
      }
    },
    {
      "id":"ID_CEC-21-4163|ST_1|CODE_09014|SX_M|RISK_NA|AGE_26|SES_NA|SCO_NA|CD4_2|DRUG_NA|MET_NA|APP_NA|RES_1|REC_0|VEN_NA|CL_316|NAT_mex|2021-06-30",
      "cluster":76,
      "patient_attributes":{
        "ehars_uid":"ID_CEC-21-4163|ST_1|CODE_09014|SX_M|RISK_NA|AGE_26|SES_NA|SCO_NA|CD4_2|DRUG_NA|MET_NA|APP_NA|RES_1|REC_0|VEN_NA|CL_316|NAT_mex|2021-06-30",
        "ST":"ST_1",
        "RISK":"RISK_NA",
        "MET":"MET_NA",
        "NAT":"NAT_mex"
      }
    },
    {
      "id":"ID_CEC-21-4164|ST_1|CODE_09005|SX_M|RISK_3|AGE_22|SES_2|SCO_2|CD4_2|DRUG_0|MET_NA|APP_0|RES_1|REC_0|VEN_0|CL_316|NAT_mex|2021-06-30",
      "cluster":76,
      "patient_attributes":{
        "ehars_uid":"ID_CEC-21-4164|ST_1|CODE_09005|SX_M|RISK_3|AGE_22|SES_2|SCO_2|CD4_2|DRUG_0|MET_NA|APP_0|RES_1|REC_0|VEN_0|CL_316|NAT_mex|2021-06-30",
        "ST":"ST_1",
        "RISK":"RISK_3",
        "MET":"MET_NA",
        "NAT":"NAT_mex"
      }
    },
    {
      "id":"ID_CEC-21-5467|ST_1|CODE_09014|SX_M|RISK_3|AGE_26|SES_2|SCO_3|CD4_1|DRUG_0|MET_NA|APP_0|RES_1|REC_0|VEN_0|CL_316|NAT_mex|2021-11-05",
      "cluster":76,
      "patient_attributes":{
        "ehars_uid":"ID_CEC-21-5467|ST_1|CODE_09014|SX_M|RISK_3|AGE_26|SES_2|SCO_3|CD4_1|DRUG_0|MET_NA|APP_0|RES_1|REC_0|VEN_0|CL_316|NAT_mex|2021-11-05",
        "ST":"ST_1",
        "RISK":"RISK_3",
        "MET":"MET_NA",
        "NAT":"NAT_mex"
      }
    },
    {
      "id":"ID_CEC-22-7004|ST_1|CODE_09005|SX_M|RISK_3|AGE_30|SES_2|SCO_2|CD4_2|DRUG_1|MET_NA|APP_1|RES_1|REC_0|VEN_1|CL_316|NAT_mex|2022-03-30",
      "cluster":76,
      "patient_attributes":{
        "ehars_uid":"ID_CEC-22-7004|ST_1|CODE_09005|SX_M|RISK_3|AGE_30|SES_2|SCO_2|CD4_2|DRUG_1|MET_NA|APP_1|RES_1|REC_0|VEN_1|CL_316|NAT_mex|2022-03-30",
        "ST":"ST_1",
        "RISK":"RISK_3",
        "MET":"MET_NA",
        "NAT":"NAT_mex"
      }
    },
    {
      "id":"ID_CEC-22-7792|ST_1|CODE_09005|SX_M|RISK_3|AGE_20|SES_2|SCO_2|CD4_2|DRUG_1|MET_NA|APP_1|RES_1|REC_0|VEN_0|CL_316|NAT_mex|2022-06-02",
      "cluster":76,
      "patient_attributes":{
        "ehars_uid":"ID_CEC-22-7792|ST_1|CODE_09005|SX_M|RISK_3|AGE_20|SES_2|SCO_2|CD4_2|DRUG_1|MET_NA|APP_1|RES_1|REC_0|VEN_0|CL_316|NAT_mex|2022-06-02",
        "ST":"ST_1",
        "RISK":"RISK_3",
        "MET":"MET_NA",
        "NAT":"NAT_mex"
      }
    },
    {
      "id":"ID_CEC-22-9813|ST_1|CODE_09014|SX_M|RISK_NA|AGE_24|SES_NA|SCO_NA|CD4_1|DRUG_NA|MET_NA|APP_NA|RES_1|REC_0|VEN_NA|CL_316|NAT_NA|2022-12-08",
      "cluster":76,
      "patient_attributes":{
        "ehars_uid":"ID_CEC-22-9813|ST_1|CODE_09014|SX_M|RISK_NA|AGE_24|SES_NA|SCO_NA|CD4_1|DRUG_NA|MET_NA|APP_NA|RES_1|REC_0|VEN_NA|CL_316|NAT_NA|2022-12-08",
        "ST":"ST_1",
        "RISK":"RISK_NA",
        "MET":"MET_NA",
        "NAT":"NAT_NA"
      }
    },
    {
      "id":"ID_CEC-20-1082|ST_1|CODE_09002|SX_M|RISK_3|AGE_23|SES_2|SCO_2|CD4_1|DRUG_1|MET_NA|APP_1|RES_1|REC_0|VEN_0|CL_30|NAT_mex|2020-08-05",
      "cluster":77,
      "patient_attributes":{
        "ehars_uid":"ID_CEC-20-1082|ST_1|CODE_09002|SX_M|RISK_3|AGE_23|SES_2|SCO_2|CD4_1|DRUG_1|MET_NA|APP_1|RES_1|REC_0|VEN_0|CL_30|NAT_mex|2020-08-05",
        "ST":"ST_1",
        "RISK":"RISK_3",
        "MET":"MET_NA",
        "NAT":"NAT_mex"
      }
    },
    {
      "id":"ID_CEC-20-1300|ST_1|CODE_09002|SX_M|RISK_3|AGE_26|SES_2|SCO_3|CD4_2|DRUG_1|MET_NA|APP_1|RES_1|REC_0|VEN_0|CL_30|NAT_mex|2020-08-28",
      "cluster":77,
      "patient_attributes":{
        "ehars_uid":"ID_CEC-20-1300|ST_1|CODE_09002|SX_M|RISK_3|AGE_26|SES_2|SCO_3|CD4_2|DRUG_1|MET_NA|APP_1|RES_1|REC_0|VEN_0|CL_30|NAT_mex|2020-08-28",
        "ST":"ST_1",
        "RISK":"RISK_3",
        "MET":"MET_NA",
        "NAT":"NAT_mex"
      }
    },
    {
      "id":"ID_CEC-20-1308|ST_2|CODE_15039|SX_M|RISK_3|AGE_27|SES_1|SCO_2|CD4_2|DRUG_1|MET_NA|APP_1|RES_1|REC_0|VEN_0|CL_30|NAT_mex|2020-08-31",
      "cluster":77,
      "patient_attributes":{
        "ehars_uid":"ID_CEC-20-1308|ST_2|CODE_15039|SX_M|RISK_3|AGE_27|SES_1|SCO_2|CD4_2|DRUG_1|MET_NA|APP_1|RES_1|REC_0|VEN_0|CL_30|NAT_mex|2020-08-31",
        "ST":"ST_2",
        "RISK":"RISK_3",
        "MET":"MET_NA",
        "NAT":"NAT_mex"
      }
    },
    {
      "id":"ID_CEC-20-1440|ST_1|CODE_09002|SX_M|RISK_3|AGE_21|SES_2|SCO_2|CD4_1|DRUG_1|MET_NA|APP_1|RES_1|REC_0|VEN_0|CL_30|NAT_mex|2020-09-15",
      "cluster":77,
      "patient_attributes":{
        "ehars_uid":"ID_CEC-20-1440|ST_1|CODE_09002|SX_M|RISK_3|AGE_21|SES_2|SCO_2|CD4_1|DRUG_1|MET_NA|APP_1|RES_1|REC_0|VEN_0|CL_30|NAT_mex|2020-09-15",
        "ST":"ST_1",
        "RISK":"RISK_3",
        "MET":"MET_NA",
        "NAT":"NAT_mex"
      }
    },
    {
      "id":"ID_CEC-20-1670|ST_1|CODE_09002|SX_M|RISK_3|AGE_31|SES_2|SCO_3|CD4_1|DRUG_1|MET_NA|APP_1|RES_1|REC_0|VEN_1|CL_30|NAT_mex|2020-10-09",
      "cluster":77,
      "patient_attributes":{
        "ehars_uid":"ID_CEC-20-1670|ST_1|CODE_09002|SX_M|RISK_3|AGE_31|SES_2|SCO_3|CD4_1|DRUG_1|MET_NA|APP_1|RES_1|REC_0|VEN_1|CL_30|NAT_mex|2020-10-09",
        "ST":"ST_1",
        "RISK":"RISK_3",
        "MET":"MET_NA",
        "NAT":"NAT_mex"
      }
    },
    {
      "id":"ID_CEC-21-3984|ST_1|CODE_09005|SX_M|RISK_3|AGE_21|SES_2|SCO_2|CD4_2|DRUG_1|MET_NA|APP_1|RES_1|REC_0|VEN_1|CL_30|NAT_mex|2021-06-15",
      "cluster":77,
      "patient_attributes":{
        "ehars_uid":"ID_CEC-21-3984|ST_1|CODE_09005|SX_M|RISK_3|AGE_21|SES_2|SCO_2|CD4_2|DRUG_1|MET_NA|APP_1|RES_1|REC_0|VEN_1|CL_30|NAT_mex|2021-06-15",
        "ST":"ST_1",
        "RISK":"RISK_3",
        "MET":"MET_NA",
        "NAT":"NAT_mex"
      }
    },
    {
      "id":"ID_CEC-20-0904|ST_2|CODE_15104|SX_M|RISK_3|AGE_21|SES_2|SCO_2|CD4_2|DRUG_1|MET_NA|APP_1|RES_1|REC_1|VEN_1|CL_30|NAT_mex|2020-07-13",
      "cluster":77,
      "patient_attributes":{
        "ehars_uid":"ID_CEC-20-0904|ST_2|CODE_15104|SX_M|RISK_3|AGE_21|SES_2|SCO_2|CD4_2|DRUG_1|MET_NA|APP_1|RES_1|REC_1|VEN_1|CL_30|NAT_mex|2020-07-13",
        "ST":"ST_2",
        "RISK":"RISK_3",
        "MET":"MET_NA",
        "NAT":"NAT_mex"
      }
    },
    {
      "id":"ID_CEC-20-1122|ST_1|CODE_09010|SX_M|RISK_3|AGE_29|SES_1|SCO_3|CD4_3|DRUG_0|MET_NA|APP_1|RES_1|REC_0|VEN_1|CL_45|NAT_mex|2020-08-11",
      "cluster":78,
      "patient_attributes":{
        "ehars_uid":"ID_CEC-20-1122|ST_1|CODE_09010|SX_M|RISK_3|AGE_29|SES_1|SCO_3|CD4_3|DRUG_0|MET_NA|APP_1|RES_1|REC_0|VEN_1|CL_45|NAT_mex|2020-08-11",
        "ST":"ST_1",
        "RISK":"RISK_3",
        "MET":"MET_NA",
        "NAT":"NAT_mex"
      }
    },
    {
      "id":"ID_CEC-21-4731|ST_1|CODE_09016|SX_M|RISK_3|AGE_30|SES_1|SCO_3|CD4_2|DRUG_1|MET_1|APP_1|RES_1|REC_0|VEN_NA|CL_NA|NAT_mex|2021-09-01",
      "cluster":78,
      "patient_attributes":{
        "ehars_uid":"ID_CEC-21-4731|ST_1|CODE_09016|SX_M|RISK_3|AGE_30|SES_1|SCO_3|CD4_2|DRUG_1|MET_1|APP_1|RES_1|REC_0|VEN_NA|CL_NA|NAT_mex|2021-09-01",
        "ST":"ST_1",
        "RISK":"RISK_3",
        "MET":"MET_1",
        "NAT":"NAT_mex"
      }
    },
    {
      "id":"ID_CEC-22-7480|ST_1|CODE_07106|SX_M|RISK_3|AGE_35|SES_2|SCO_2|CD4_1|DRUG_0|MET_NA|APP_1|RES_1|REC_0|VEN_1|CL_45|NAT_mex|2022-05-12",
      "cluster":78,
      "patient_attributes":{
        "ehars_uid":"ID_CEC-22-7480|ST_1|CODE_07106|SX_M|RISK_3|AGE_35|SES_2|SCO_2|CD4_1|DRUG_0|MET_NA|APP_1|RES_1|REC_0|VEN_1|CL_45|NAT_mex|2022-05-12",
        "ST":"ST_1",
        "RISK":"RISK_3",
        "MET":"MET_NA",
        "NAT":"NAT_mex"
      }
    },
    {
      "id":"ID_CEC-22-7675|ST_1|CODE_07106|SX_M|RISK_3|AGE_29|SES_1|SCO_3|CD4_2|DRUG_1|MET_1|APP_1|RES_1|REC_0|VEN_1|CL_45|NAT_mex|2022-05-25",
      "cluster":78,
      "patient_attributes":{
        "ehars_uid":"ID_CEC-22-7675|ST_1|CODE_07106|SX_M|RISK_3|AGE_29|SES_1|SCO_3|CD4_2|DRUG_1|MET_1|APP_1|RES_1|REC_0|VEN_1|CL_45|NAT_mex|2022-05-25",
        "ST":"ST_1",
        "RISK":"RISK_3",
        "MET":"MET_1",
        "NAT":"NAT_mex"
      }
    },
    {
      "id":"ID_CEC-22-8030|ST_1|CODE_09015|SX_M|RISK_3|AGE_55|SES_2|SCO_3|CD4_2|DRUG_0|MET_NA|APP_1|RES_1|REC_1|VEN_0|CL_45|NAT_NA|2022-06-21",
      "cluster":78,
      "patient_attributes":{
        "ehars_uid":"ID_CEC-22-8030|ST_1|CODE_09015|SX_M|RISK_3|AGE_55|SES_2|SCO_3|CD4_2|DRUG_0|MET_NA|APP_1|RES_1|REC_1|VEN_0|CL_45|NAT_NA|2022-06-21",
        "ST":"ST_1",
        "RISK":"RISK_3",
        "MET":"MET_NA",
        "NAT":"NAT_NA"
      }
    },
    {
      "id":"ID_CEC-22-9288|ST_1|CODE_09015|SX_M|RISK_3|AGE_45|SES_2|SCO_2|CD4_1|DRUG_0|MET_NA|APP_0|RES_1|REC_0|VEN_0|CL_45|NAT_mex|2022-10-13",
      "cluster":78,
      "patient_attributes":{
        "ehars_uid":"ID_CEC-22-9288|ST_1|CODE_09015|SX_M|RISK_3|AGE_45|SES_2|SCO_2|CD4_1|DRUG_0|MET_NA|APP_0|RES_1|REC_0|VEN_0|CL_45|NAT_mex|2022-10-13",
        "ST":"ST_1",
        "RISK":"RISK_3",
        "MET":"MET_NA",
        "NAT":"NAT_mex"
      }
    },
    {
      "id":"ID_CEC-20-0919|ST_2|CODE_15110|SX_M|RISK_3|AGE_29|SES_2|SCO_3|CD4_2|DRUG_1|MET_NA|APP_1|RES_1|REC_1|VEN_1|CL_45|NAT_mex|2020-07-14",
      "cluster":78,
      "patient_attributes":{
        "ehars_uid":"ID_CEC-20-0919|ST_2|CODE_15110|SX_M|RISK_3|AGE_29|SES_2|SCO_3|CD4_2|DRUG_1|MET_NA|APP_1|RES_1|REC_1|VEN_1|CL_45|NAT_mex|2020-07-14",
        "ST":"ST_2",
        "RISK":"RISK_3",
        "MET":"MET_NA",
        "NAT":"NAT_mex"
      }
    },
    {
      "id":"ID_CEC-20-0992|ST_2|CODE_15033|SX_M|RISK_3|AGE_21|SES_2|SCO_2|CD4_1|DRUG_NA|MET_NA|APP_0|RES_1|REC_0|VEN_1|CL_400|NAT_mex|2020-07-23",
      "cluster":79,
      "patient_attributes":{
        "ehars_uid":"ID_CEC-20-0992|ST_2|CODE_15033|SX_M|RISK_3|AGE_21|SES_2|SCO_2|CD4_1|DRUG_NA|MET_NA|APP_0|RES_1|REC_0|VEN_1|CL_400|NAT_mex|2020-07-23",
        "ST":"ST_2",
        "RISK":"RISK_3",
        "MET":"MET_NA",
        "NAT":"NAT_mex"
      }
    },
    {
      "id":"ID_CEC-21-3221|ST_1|CODE_07106|SX_M|RISK_3|AGE_22|SES_2|SCO_3|CD4_2|DRUG_0|MET_NA|APP_0|RES_1|REC_0|VEN_0|CL_400|NAT_mex|2021-04-08",
      "cluster":79,
      "patient_attributes":{
        "ehars_uid":"ID_CEC-21-3221|ST_1|CODE_07106|SX_M|RISK_3|AGE_22|SES_2|SCO_3|CD4_2|DRUG_0|MET_NA|APP_0|RES_1|REC_0|VEN_0|CL_400|NAT_mex|2021-04-08",
        "ST":"ST_1",
        "RISK":"RISK_3",
        "MET":"MET_NA",
        "NAT":"NAT_mex"
      }
    },
    {
      "id":"ID_CEC-21-4439|ST_1|CODE_07106|SX_M|RISK_3|AGE_34|SES_2|SCO_2|CD4_2|DRUG_1|MET_NA|APP_1|RES_1|REC_0|VEN_1|CL_400|NAT_mex|2021-08-03",
      "cluster":79,
      "patient_attributes":{
        "ehars_uid":"ID_CEC-21-4439|ST_1|CODE_07106|SX_M|RISK_3|AGE_34|SES_2|SCO_2|CD4_2|DRUG_1|MET_NA|APP_1|RES_1|REC_0|VEN_1|CL_400|NAT_mex|2021-08-03",
        "ST":"ST_1",
        "RISK":"RISK_3",
        "MET":"MET_NA",
        "NAT":"NAT_mex"
      }
    },
    {
      "id":"ID_CEC-21-5412|ST_1|CODE_09014|SX_M|RISK_3|AGE_44|SES_2|SCO_3|CD4_3|DRUG_0|MET_NA|APP_1|RES_1|REC_1|VEN_0|CL_400|NAT_mex|2021-10-29",
      "cluster":79,
      "patient_attributes":{
        "ehars_uid":"ID_CEC-21-5412|ST_1|CODE_09014|SX_M|RISK_3|AGE_44|SES_2|SCO_3|CD4_3|DRUG_0|MET_NA|APP_1|RES_1|REC_1|VEN_0|CL_400|NAT_mex|2021-10-29",
        "ST":"ST_1",
        "RISK":"RISK_3",
        "MET":"MET_NA",
        "NAT":"NAT_mex"
      }
    },
    {
      "id":"ID_CEC-21-5567|ST_1|CODE_09006|SX_M|RISK_3|AGE_27|SES_2|SCO_2|CD4_1|DRUG_1|MET_NA|APP_0|RES_1|REC_0|VEN_0|CL_400|NAT_mex|2021-11-17",
      "cluster":79,
      "patient_attributes":{
        "ehars_uid":"ID_CEC-21-5567|ST_1|CODE_09006|SX_M|RISK_3|AGE_27|SES_2|SCO_2|CD4_1|DRUG_1|MET_NA|APP_0|RES_1|REC_0|VEN_0|CL_400|NAT_mex|2021-11-17",
        "ST":"ST_1",
        "RISK":"RISK_3",
        "MET":"MET_NA",
        "NAT":"NAT_mex"
      }
    },
    {
      "id":"ID_CEC-22-6799|ST_1|CODE_09003|SX_M|RISK_3|AGE_36|SES_1|SCO_2|CD4_2|DRUG_0|MET_NA|APP_1|RES_1|REC_0|VEN_1|CL_400|NAT_mex|2022-03-15",
      "cluster":79,
      "patient_attributes":{
        "ehars_uid":"ID_CEC-22-6799|ST_1|CODE_09003|SX_M|RISK_3|AGE_36|SES_1|SCO_2|CD4_2|DRUG_0|MET_NA|APP_1|RES_1|REC_0|VEN_1|CL_400|NAT_mex|2022-03-15",
        "ST":"ST_1",
        "RISK":"RISK_3",
        "MET":"MET_NA",
        "NAT":"NAT_mex"
      }
    },
    {
      "id":"ID_CEC-22-9567|ST_1|CODE_09006|SX_M|RISK_3|AGE_27|SES_2|SCO_3|CD4_1|DRUG_0|MET_NA|APP_1|RES_1|REC_0|VEN_1|CL_400|NAT_mex|2022-11-11",
      "cluster":79,
      "patient_attributes":{
        "ehars_uid":"ID_CEC-22-9567|ST_1|CODE_09006|SX_M|RISK_3|AGE_27|SES_2|SCO_3|CD4_1|DRUG_0|MET_NA|APP_1|RES_1|REC_0|VEN_1|CL_400|NAT_mex|2022-11-11",
        "ST":"ST_1",
        "RISK":"RISK_3",
        "MET":"MET_NA",
        "NAT":"NAT_mex"
      }
    },
    {
      "id":"ID_CEC-20-1078|ST_1|CODE_09015|SX_FT|RISK_4|AGE_28|SES_1|SCO_2|CD4_2|DRUG_0|MET_NA|APP_NA|RES_1|REC_0|VEN_NA|CL_315|NAT_mex|2020-08-05",
      "cluster":80,
      "patient_attributes":{
        "ehars_uid":"ID_CEC-20-1078|ST_1|CODE_09015|SX_FT|RISK_4|AGE_28|SES_1|SCO_2|CD4_2|DRUG_0|MET_NA|APP_NA|RES_1|REC_0|VEN_NA|CL_315|NAT_mex|2020-08-05",
        "ST":"ST_1",
        "RISK":"RISK_4",
        "MET":"MET_NA",
        "NAT":"NAT_mex"
      }
    },
    {
      "id":"ID_CEC-20-1079|ST_1|CODE_09015|SX_M|RISK_3|AGE_21|SES_1|SCO_2|CD4_1|DRUG_0|MET_NA|APP_0|RES_1|REC_0|VEN_NA|CL_315|NAT_mex|2020-08-05",
      "cluster":80,
      "patient_attributes":{
        "ehars_uid":"ID_CEC-20-1079|ST_1|CODE_09015|SX_M|RISK_3|AGE_21|SES_1|SCO_2|CD4_1|DRUG_0|MET_NA|APP_0|RES_1|REC_0|VEN_NA|CL_315|NAT_mex|2020-08-05",
        "ST":"ST_1",
        "RISK":"RISK_3",
        "MET":"MET_NA",
        "NAT":"NAT_mex"
      }
    },
    {
      "id":"ID_CEC-20-1162|ST_1|CODE_09007|SX_M|RISK_3|AGE_22|SES_2|SCO_2|CD4_1|DRUG_1|MET_NA|APP_1|RES_1|REC_0|VEN_0|CL_315|NAT_mex|2020-08-14",
      "cluster":80,
      "patient_attributes":{
        "ehars_uid":"ID_CEC-20-1162|ST_1|CODE_09007|SX_M|RISK_3|AGE_22|SES_2|SCO_2|CD4_1|DRUG_1|MET_NA|APP_1|RES_1|REC_0|VEN_0|CL_315|NAT_mex|2020-08-14",
        "ST":"ST_1",
        "RISK":"RISK_3",
        "MET":"MET_NA",
        "NAT":"NAT_mex"
      }
    },
    {
      "id":"ID_CEC-20-2008|ST_1|CODE_09014|SX_F|RISK_1|AGE_26|SES_2|SCO_2|CD4_2|DRUG_0|MET_NA|APP_NA|RES_1|REC_0|VEN_NA|CL_315|NAT_mex|2020-11-12",
      "cluster":80,
      "patient_attributes":{
        "ehars_uid":"ID_CEC-20-2008|ST_1|CODE_09014|SX_F|RISK_1|AGE_26|SES_2|SCO_2|CD4_2|DRUG_0|MET_NA|APP_NA|RES_1|REC_0|VEN_NA|CL_315|NAT_mex|2020-11-12",
        "ST":"ST_1",
        "RISK":"RISK_1",
        "MET":"MET_NA",
        "NAT":"NAT_mex"
      }
    },
    {
      "id":"ID_CEC-21-5585|ST_2|CODE_15033|SX_M|RISK_3|AGE_34|SES_2|SCO_2|CD4_2|DRUG_1|MET_NA|APP_1|RES_1|REC_1|VEN_0|CL_315|NAT_mex|2021-11-18",
      "cluster":80,
      "patient_attributes":{
        "ehars_uid":"ID_CEC-21-5585|ST_2|CODE_15033|SX_M|RISK_3|AGE_34|SES_2|SCO_2|CD4_2|DRUG_1|MET_NA|APP_1|RES_1|REC_1|VEN_0|CL_315|NAT_mex|2021-11-18",
        "ST":"ST_2",
        "RISK":"RISK_3",
        "MET":"MET_NA",
        "NAT":"NAT_mex"
      }
    },
    {
      "id":"ID_CEC-22-6841|ST_1|CODE_09010|SX_M|RISK_2|AGE_31|SES_1|SCO_2|CD4_1|DRUG_1|MET_NA|APP_0|RES_1|REC_0|VEN_0|CL_315|NAT_mex|2022-03-16",
      "cluster":80,
      "patient_attributes":{
        "ehars_uid":"ID_CEC-22-6841|ST_1|CODE_09010|SX_M|RISK_2|AGE_31|SES_1|SCO_2|CD4_1|DRUG_1|MET_NA|APP_0|RES_1|REC_0|VEN_0|CL_315|NAT_mex|2022-03-16",
        "ST":"ST_1",
        "RISK":"RISK_2",
        "MET":"MET_NA",
        "NAT":"NAT_mex"
      }
    },
    {
      "id":"ID_CEC-22-8837|ST_1|CODE_09015|SX_M|RISK_3|AGE_33|SES_1|SCO_3|CD4_1|DRUG_0|MET_NA|APP_1|RES_1|REC_0|VEN_0|CL_315|NAT_mex|2022-08-31",
      "cluster":80,
      "patient_attributes":{
        "ehars_uid":"ID_CEC-22-8837|ST_1|CODE_09015|SX_M|RISK_3|AGE_33|SES_1|SCO_3|CD4_1|DRUG_0|MET_NA|APP_1|RES_1|REC_0|VEN_0|CL_315|NAT_mex|2022-08-31",
        "ST":"ST_1",
        "RISK":"RISK_3",
        "MET":"MET_NA",
        "NAT":"NAT_mex"
      }
    },
    {
      "id":"ID_CEC-20-1109|ST_1|CODE_09007|SX_M|RISK_3|AGE_28|SES_2|SCO_2|CD4_2|DRUG_0|MET_NA|APP_0|RES_5|REC_0|VEN_0|CL_333|NAT_mex|2020-08-10",
      "cluster":81,
      "patient_attributes":{
        "ehars_uid":"ID_CEC-20-1109|ST_1|CODE_09007|SX_M|RISK_3|AGE_28|SES_2|SCO_2|CD4_2|DRUG_0|MET_NA|APP_0|RES_5|REC_0|VEN_0|CL_333|NAT_mex|2020-08-10",
        "ST":"ST_1",
        "RISK":"RISK_3",
        "MET":"MET_NA",
        "NAT":"NAT_mex"
      }
    },
    {
      "id":"ID_CEC-21-3236|ST_2|CODE_15058|SX_M|RISK_3|AGE_23|SES_2|SCO_2|CD4_1|DRUG_0|MET_NA|APP_1|RES_5|REC_0|VEN_0|CL_333|NAT_mex|2021-04-09",
      "cluster":81,
      "patient_attributes":{
        "ehars_uid":"ID_CEC-21-3236|ST_2|CODE_15058|SX_M|RISK_3|AGE_23|SES_2|SCO_2|CD4_1|DRUG_0|MET_NA|APP_1|RES_5|REC_0|VEN_0|CL_333|NAT_mex|2021-04-09",
        "ST":"ST_2",
        "RISK":"RISK_3",
        "MET":"MET_NA",
        "NAT":"NAT_mex"
      }
    },
    {
      "id":"ID_CEC-21-3283|ST_1|CODE_09015|SX_M|RISK_3|AGE_22|SES_2|SCO_2|CD4_1|DRUG_0|MET_NA|APP_1|RES_5|REC_0|VEN_0|CL_333|NAT_mex|2021-04-13",
      "cluster":81,
      "patient_attributes":{
        "ehars_uid":"ID_CEC-21-3283|ST_1|CODE_09015|SX_M|RISK_3|AGE_22|SES_2|SCO_2|CD4_1|DRUG_0|MET_NA|APP_1|RES_5|REC_0|VEN_0|CL_333|NAT_mex|2021-04-13",
        "ST":"ST_1",
        "RISK":"RISK_3",
        "MET":"MET_NA",
        "NAT":"NAT_mex"
      }
    },
    {
      "id":"ID_CEC-21-4849|ST_1|CODE_09014|SX_M|RISK_3|AGE_33|SES_1|SCO_3|CD4_1|DRUG_1|MET_NA|APP_0|RES_5|REC_0|VEN_0|CL_333|NAT_mex|2021-09-14",
      "cluster":81,
      "patient_attributes":{
        "ehars_uid":"ID_CEC-21-4849|ST_1|CODE_09014|SX_M|RISK_3|AGE_33|SES_1|SCO_3|CD4_1|DRUG_1|MET_NA|APP_0|RES_5|REC_0|VEN_0|CL_333|NAT_mex|2021-09-14",
        "ST":"ST_1",
        "RISK":"RISK_3",
        "MET":"MET_NA",
        "NAT":"NAT_mex"
      }
    },
    {
      "id":"ID_CEC-22-6593|ST_2|CODE_15081|SX_M|RISK_3|AGE_40|SES_2|SCO_1|CD4_1|DRUG_1|MET_NA|APP_1|RES_5|REC_0|VEN_0|CL_333|NAT_mex|2022-02-24",
      "cluster":81,
      "patient_attributes":{
        "ehars_uid":"ID_CEC-22-6593|ST_2|CODE_15081|SX_M|RISK_3|AGE_40|SES_2|SCO_1|CD4_1|DRUG_1|MET_NA|APP_1|RES_5|REC_0|VEN_0|CL_333|NAT_mex|2022-02-24",
        "ST":"ST_2",
        "RISK":"RISK_3",
        "MET":"MET_NA",
        "NAT":"NAT_mex"
      }
    },
    {
      "id":"ID_CEC-22-7841|ST_2|CODE_15081|SX_M|RISK_3|AGE_19|SES_2|SCO_2|CD4_2|DRUG_0|MET_NA|APP_1|RES_5|REC_0|VEN_0|CL_333|NAT_mex|2022-06-06",
      "cluster":81,
      "patient_attributes":{
        "ehars_uid":"ID_CEC-22-7841|ST_2|CODE_15081|SX_M|RISK_3|AGE_19|SES_2|SCO_2|CD4_2|DRUG_0|MET_NA|APP_1|RES_5|REC_0|VEN_0|CL_333|NAT_mex|2022-06-06",
        "ST":"ST_2",
        "RISK":"RISK_3",
        "MET":"MET_NA",
        "NAT":"NAT_mex"
      }
    },
    {
      "id":"ID_CEC-22-8480|ST_1|CODE_09015|SX_M|RISK_3|AGE_29|SES_1|SCO_2|CD4_2|DRUG_1|MET_NA|APP_1|RES_5|REC_0|VEN_1|CL_333|NAT_mex|2022-08-04",
      "cluster":81,
      "patient_attributes":{
        "ehars_uid":"ID_CEC-22-8480|ST_1|CODE_09015|SX_M|RISK_3|AGE_29|SES_1|SCO_2|CD4_2|DRUG_1|MET_NA|APP_1|RES_5|REC_0|VEN_1|CL_333|NAT_mex|2022-08-04",
        "ST":"ST_1",
        "RISK":"RISK_3",
        "MET":"MET_NA",
        "NAT":"NAT_mex"
      }
    },
    {
      "id":"ID_CEC-21-3901|ST_1|CODE_09003|SX_M|RISK_3|AGE_26|SES_2|SCO_3|CD4_1|DRUG_0|MET_NA|APP_1|RES_1|REC_0|VEN_0|CL_253|NAT_mex|2021-06-08",
      "cluster":82,
      "patient_attributes":{
        "ehars_uid":"ID_CEC-21-3901|ST_1|CODE_09003|SX_M|RISK_3|AGE_26|SES_2|SCO_3|CD4_1|DRUG_0|MET_NA|APP_1|RES_1|REC_0|VEN_0|CL_253|NAT_mex|2021-06-08",
        "ST":"ST_1",
        "RISK":"RISK_3",
        "MET":"MET_NA",
        "NAT":"NAT_mex"
      }
    },
    {
      "id":"ID_CEC-21-4159|ST_1|CODE_09003|SX_M|RISK_3|AGE_27|SES_1|SCO_2|CD4_1|DRUG_1|MET_NA|APP_0|RES_1|REC_0|VEN_0|CL_253|NAT_mex|2021-06-30",
      "cluster":82,
      "patient_attributes":{
        "ehars_uid":"ID_CEC-21-4159|ST_1|CODE_09003|SX_M|RISK_3|AGE_27|SES_1|SCO_2|CD4_1|DRUG_1|MET_NA|APP_0|RES_1|REC_0|VEN_0|CL_253|NAT_mex|2021-06-30",
        "ST":"ST_1",
        "RISK":"RISK_3",
        "MET":"MET_NA",
        "NAT":"NAT_mex"
      }
    },
    {
      "id":"ID_CEC-21-5072|ST_1|CODE_09005|SX_M|RISK_3|AGE_25|SES_1|SCO_2|CD4_2|DRUG_0|MET_NA|APP_1|RES_1|REC_0|VEN_0|CL_253|NAT_mex|2021-10-01",
      "cluster":82,
      "patient_attributes":{
        "ehars_uid":"ID_CEC-21-5072|ST_1|CODE_09005|SX_M|RISK_3|AGE_25|SES_1|SCO_2|CD4_2|DRUG_0|MET_NA|APP_1|RES_1|REC_0|VEN_0|CL_253|NAT_mex|2021-10-01",
        "ST":"ST_1",
        "RISK":"RISK_3",
        "MET":"MET_NA",
        "NAT":"NAT_mex"
      }
    },
    {
      "id":"ID_CEC-22-9256|ST_1|CODE_09003|SX_M|RISK_3|AGE_21|SES_2|SCO_2|CD4_2|DRUG_1|MET_1|APP_1|RES_1|REC_0|VEN_1|CL_253|NAT_mex|2022-10-10",
      "cluster":82,
      "patient_attributes":{
        "ehars_uid":"ID_CEC-22-9256|ST_1|CODE_09003|SX_M|RISK_3|AGE_21|SES_2|SCO_2|CD4_2|DRUG_1|MET_1|APP_1|RES_1|REC_0|VEN_1|CL_253|NAT_mex|2022-10-10",
        "ST":"ST_1",
        "RISK":"RISK_3",
        "MET":"MET_1",
        "NAT":"NAT_mex"
      }
    },
    {
      "id":"ID_CEC-22-7966|ST_1|CODE_09003|SX_M|RISK_3|AGE_42|SES_2|SCO_3|CD4_1|DRUG_1|MET_NA|APP_1|RES_1|REC_0|VEN_0|CL_253|NAT_mex|2022-06-15",
      "cluster":82,
      "patient_attributes":{
        "ehars_uid":"ID_CEC-22-7966|ST_1|CODE_09003|SX_M|RISK_3|AGE_42|SES_2|SCO_3|CD4_1|DRUG_1|MET_NA|APP_1|RES_1|REC_0|VEN_0|CL_253|NAT_mex|2022-06-15",
        "ST":"ST_1",
        "RISK":"RISK_3",
        "MET":"MET_NA",
        "NAT":"NAT_mex"
      }
    },
    {
      "id":"ID_CEC-22-7997|ST_1|CODE_09003|SX_M|RISK_3|AGE_23|SES_2|SCO_2|CD4_2|DRUG_0|MET_NA|APP_0|RES_1|REC_1|VEN_0|CL_253|NAT_mex|2022-06-17",
      "cluster":82,
      "patient_attributes":{
        "ehars_uid":"ID_CEC-22-7997|ST_1|CODE_09003|SX_M|RISK_3|AGE_23|SES_2|SCO_2|CD4_2|DRUG_0|MET_NA|APP_0|RES_1|REC_1|VEN_0|CL_253|NAT_mex|2022-06-17",
        "ST":"ST_1",
        "RISK":"RISK_3",
        "MET":"MET_NA",
        "NAT":"NAT_mex"
      }
    },
    {
      "id":"ID_CEC-20-1276|ST_1|CODE_09005|SX_M|RISK_3|AGE_19|SES_2|SCO_2|CD4_2|DRUG_1|MET_NA|APP_1|RES_1|REC_1|VEN_0|CL_253|NAT_mex|2020-08-27",
      "cluster":82,
      "patient_attributes":{
        "ehars_uid":"ID_CEC-20-1276|ST_1|CODE_09005|SX_M|RISK_3|AGE_19|SES_2|SCO_2|CD4_2|DRUG_1|MET_NA|APP_1|RES_1|REC_1|VEN_0|CL_253|NAT_mex|2020-08-27",
        "ST":"ST_1",
        "RISK":"RISK_3",
        "MET":"MET_NA",
        "NAT":"NAT_mex"
      }
    },
    {
      "id":"ID_CEC-20-1358|ST_1|CODE_09010|SX_M|RISK_3|AGE_18|SES_2|SCO_2|CD4_2|DRUG_1|MET_NA|APP_1|RES_2|REC_1|VEN_1|CL_401|NAT_mex|2020-09-04",
      "cluster":83,
      "patient_attributes":{
        "ehars_uid":"ID_CEC-20-1358|ST_1|CODE_09010|SX_M|RISK_3|AGE_18|SES_2|SCO_2|CD4_2|DRUG_1|MET_NA|APP_1|RES_2|REC_1|VEN_1|CL_401|NAT_mex|2020-09-04",
        "ST":"ST_1",
        "RISK":"RISK_3",
        "MET":"MET_NA",
        "NAT":"NAT_mex"
      }
    },
    {
      "id":"ID_CEC-21-3372|ST_1|CODE_09014|SX_M|RISK_3|AGE_28|SES_2|SCO_3|CD4_3|DRUG_1|MET_NA|APP_1|RES_2|REC_0|VEN_0|CL_401|NAT_mex|2021-04-21",
      "cluster":83,
      "patient_attributes":{
        "ehars_uid":"ID_CEC-21-3372|ST_1|CODE_09014|SX_M|RISK_3|AGE_28|SES_2|SCO_3|CD4_3|DRUG_1|MET_NA|APP_1|RES_2|REC_0|VEN_0|CL_401|NAT_mex|2021-04-21",
        "ST":"ST_1",
        "RISK":"RISK_3",
        "MET":"MET_NA",
        "NAT":"NAT_mex"
      }
    },
    {
      "id":"ID_CEC-21-4091|ST_1|CODE_09010|SX_M|RISK_3|AGE_21|SES_2|SCO_2|CD4_2|DRUG_1|MET_NA|APP_1|RES_2|REC_1|VEN_1|CL_401|NAT_mex|2021-06-23",
      "cluster":83,
      "patient_attributes":{
        "ehars_uid":"ID_CEC-21-4091|ST_1|CODE_09010|SX_M|RISK_3|AGE_21|SES_2|SCO_2|CD4_2|DRUG_1|MET_NA|APP_1|RES_2|REC_1|VEN_1|CL_401|NAT_mex|2021-06-23",
        "ST":"ST_1",
        "RISK":"RISK_3",
        "MET":"MET_NA",
        "NAT":"NAT_mex"
      }
    },
    {
      "id":"ID_CEC-22-6642|ST_2|CODE_15121|SX_M|RISK_3|AGE_30|SES_2|SCO_2|CD4_1|DRUG_1|MET_NA|APP_1|RES_2|REC_0|VEN_1|CL_401|NAT_mex|2022-03-01",
      "cluster":83,
      "patient_attributes":{
        "ehars_uid":"ID_CEC-22-6642|ST_2|CODE_15121|SX_M|RISK_3|AGE_30|SES_2|SCO_2|CD4_1|DRUG_1|MET_NA|APP_1|RES_2|REC_0|VEN_1|CL_401|NAT_mex|2022-03-01",
        "ST":"ST_2",
        "RISK":"RISK_3",
        "MET":"MET_NA",
        "NAT":"NAT_mex"
      }
    },
    {
      "id":"ID_CEC-22-6821|ST_1|CODE_09016|SX_M|RISK_NA|AGE_46|SES_NA|SCO_NA|CD4_2|DRUG_NA|MET_NA|APP_NA|RES_2|REC_0|VEN_NA|CL_401|NAT_NA|2022-03-15",
      "cluster":83,
      "patient_attributes":{
        "ehars_uid":"ID_CEC-22-6821|ST_1|CODE_09016|SX_M|RISK_NA|AGE_46|SES_NA|SCO_NA|CD4_2|DRUG_NA|MET_NA|APP_NA|RES_2|REC_0|VEN_NA|CL_401|NAT_NA|2022-03-15",
        "ST":"ST_1",
        "RISK":"RISK_NA",
        "MET":"MET_NA",
        "NAT":"NAT_NA"
      }
    },
    {
      "id":"ID_CEC-22-8387|ST_1|CODE_09015|SX_F|RISK_1|AGE_53|SES_1|SCO_2|CD4_2|DRUG_1|MET_NA|APP_0|RES_2|REC_0|VEN_0|CL_401|NAT_mex|2022-07-20",
      "cluster":83,
      "patient_attributes":{
        "ehars_uid":"ID_CEC-22-8387|ST_1|CODE_09015|SX_F|RISK_1|AGE_53|SES_1|SCO_2|CD4_2|DRUG_1|MET_NA|APP_0|RES_2|REC_0|VEN_0|CL_401|NAT_mex|2022-07-20",
        "ST":"ST_1",
        "RISK":"RISK_1",
        "MET":"MET_NA",
        "NAT":"NAT_mex"
      }
    },
    {
      "id":"ID_CEC-22-8782|ST_1|CODE_09014|SX_M|RISK_3|AGE_31|SES_2|SCO_3|CD4_1|DRUG_0|MET_NA|APP_0|RES_2|REC_0|VEN_0|CL_401|NAT_mex|2022-08-29",
      "cluster":83,
      "patient_attributes":{
        "ehars_uid":"ID_CEC-22-8782|ST_1|CODE_09014|SX_M|RISK_3|AGE_31|SES_2|SCO_3|CD4_1|DRUG_0|MET_NA|APP_0|RES_2|REC_0|VEN_0|CL_401|NAT_mex|2022-08-29",
        "ST":"ST_1",
        "RISK":"RISK_3",
        "MET":"MET_NA",
        "NAT":"NAT_mex"
      }
    },
    {
      "id":"ID_CEC-20-2280|ST_1|CODE_09012|SX_M|RISK_2|AGE_25|SES_2|SCO_2|CD4_1|DRUG_0|MET_NA|APP_1|RES_1|REC_0|VEN_1|CL_46|NAT_mex|2020-12-14",
      "cluster":84,
      "patient_attributes":{
        "ehars_uid":"ID_CEC-20-2280|ST_1|CODE_09012|SX_M|RISK_2|AGE_25|SES_2|SCO_2|CD4_1|DRUG_0|MET_NA|APP_1|RES_1|REC_0|VEN_1|CL_46|NAT_mex|2020-12-14",
        "ST":"ST_1",
        "RISK":"RISK_2",
        "MET":"MET_NA",
        "NAT":"NAT_mex"
      }
    },
    {
      "id":"ID_CEC-21-5341|ST_1|CODE_09015|SX_M|RISK_3|AGE_30|SES_3|SCO_3|CD4_1|DRUG_0|MET_NA|APP_1|RES_1|REC_0|VEN_0|CL_46|NAT_mex|2021-10-26",
      "cluster":84,
      "patient_attributes":{
        "ehars_uid":"ID_CEC-21-5341|ST_1|CODE_09015|SX_M|RISK_3|AGE_30|SES_3|SCO_3|CD4_1|DRUG_0|MET_NA|APP_1|RES_1|REC_0|VEN_0|CL_46|NAT_mex|2021-10-26",
        "ST":"ST_1",
        "RISK":"RISK_3",
        "MET":"MET_NA",
        "NAT":"NAT_mex"
      }
    },
    {
      "id":"ID_CEC-21-5768|ST_1|CODE_09012|SX_F|RISK_1|AGE_27|SES_2|SCO_2|CD4_2|DRUG_1|MET_NA|APP_NA|RES_1|REC_0|VEN_NA|CL_46|NAT_mex|2021-12-02",
      "cluster":84,
      "patient_attributes":{
        "ehars_uid":"ID_CEC-21-5768|ST_1|CODE_09012|SX_F|RISK_1|AGE_27|SES_2|SCO_2|CD4_2|DRUG_1|MET_NA|APP_NA|RES_1|REC_0|VEN_NA|CL_46|NAT_mex|2021-12-02",
        "ST":"ST_1",
        "RISK":"RISK_1",
        "MET":"MET_NA",
        "NAT":"NAT_mex"
      }
    },
    {
      "id":"ID_CEC-22-6401|ST_1|CODE_09007|SX_F|RISK_1|AGE_41|SES_NA|SCO_2|CD4_3|DRUG_NA|MET_NA|APP_NA|RES_1|REC_0|VEN_NA|CL_NA|NAT_mex|2022-02-08",
      "cluster":84,
      "patient_attributes":{
        "ehars_uid":"ID_CEC-22-6401|ST_1|CODE_09007|SX_F|RISK_1|AGE_41|SES_NA|SCO_2|CD4_3|DRUG_NA|MET_NA|APP_NA|RES_1|REC_0|VEN_NA|CL_NA|NAT_mex|2022-02-08",
        "ST":"ST_1",
        "RISK":"RISK_1",
        "MET":"MET_NA",
        "NAT":"NAT_mex"
      }
    },
    {
      "id":"ID_CEC-22-6666|ST_2|CODE_15104|SX_M|RISK_3|AGE_33|SES_2|SCO_3|CD4_3|DRUG_0|MET_NA|APP_1|RES_1|REC_1|VEN_0|CL_46|NAT_mex|2022-03-03",
      "cluster":84,
      "patient_attributes":{
        "ehars_uid":"ID_CEC-22-6666|ST_2|CODE_15104|SX_M|RISK_3|AGE_33|SES_2|SCO_3|CD4_3|DRUG_0|MET_NA|APP_1|RES_1|REC_1|VEN_0|CL_46|NAT_mex|2022-03-03",
        "ST":"ST_2",
        "RISK":"RISK_3",
        "MET":"MET_NA",
        "NAT":"NAT_mex"
      }
    },
    {
      "id":"ID_CEC-22-9486|ST_1|CODE_09007|SX_M|RISK_NA|AGE_41|SES_NA|SCO_NA|CD4_3|DRUG_NA|MET_NA|APP_NA|RES_1|REC_0|VEN_NA|CL_NA|NAT_NA|2022-11-04",
      "cluster":84,
      "patient_attributes":{
        "ehars_uid":"ID_CEC-22-9486|ST_1|CODE_09007|SX_M|RISK_NA|AGE_41|SES_NA|SCO_NA|CD4_3|DRUG_NA|MET_NA|APP_NA|RES_1|REC_0|VEN_NA|CL_NA|NAT_NA|2022-11-04",
        "ST":"ST_1",
        "RISK":"RISK_NA",
        "MET":"MET_NA",
        "NAT":"NAT_NA"
      }
    },
    {
      "id":"ID_CEC-20-1511|ST_1|CODE_09012|SX_F|RISK_1|AGE_23|SES_1|SCO_2|CD4_1|DRUG_0|MET_NA|APP_NA|RES_1|REC_0|VEN_NA|CL_46|NAT_mex|2020-09-24",
      "cluster":84,
      "patient_attributes":{
        "ehars_uid":"ID_CEC-20-1511|ST_1|CODE_09012|SX_F|RISK_1|AGE_23|SES_1|SCO_2|CD4_1|DRUG_0|MET_NA|APP_NA|RES_1|REC_0|VEN_NA|CL_46|NAT_mex|2020-09-24",
        "ST":"ST_1",
        "RISK":"RISK_1",
        "MET":"MET_NA",
        "NAT":"NAT_mex"
      }
    },
    {
      "id":"ID_CEC-21-2979|ST_1|CODE_09003|SX_M|RISK_3|AGE_27|SES_2|SCO_3|CD4_2|DRUG_1|MET_NA|APP_1|RES_1|REC_0|VEN_0|CL_90|NAT_mex|2021-03-17",
      "cluster":85,
      "patient_attributes":{
        "ehars_uid":"ID_CEC-21-2979|ST_1|CODE_09003|SX_M|RISK_3|AGE_27|SES_2|SCO_3|CD4_2|DRUG_1|MET_NA|APP_1|RES_1|REC_0|VEN_0|CL_90|NAT_mex|2021-03-17",
        "ST":"ST_1",
        "RISK":"RISK_3",
        "MET":"MET_NA",
        "NAT":"NAT_mex"
      }
    },
    {
      "id":"ID_CEC-21-4495|ST_1|CODE_09003|SX_M|RISK_3|AGE_31|SES_1|SCO_3|CD4_1|DRUG_0|MET_NA|APP_1|RES_1|REC_0|VEN_0|CL_90|NAT_mex|2021-08-09",
      "cluster":85,
      "patient_attributes":{
        "ehars_uid":"ID_CEC-21-4495|ST_1|CODE_09003|SX_M|RISK_3|AGE_31|SES_1|SCO_3|CD4_1|DRUG_0|MET_NA|APP_1|RES_1|REC_0|VEN_0|CL_90|NAT_mex|2021-08-09",
        "ST":"ST_1",
        "RISK":"RISK_3",
        "MET":"MET_NA",
        "NAT":"NAT_mex"
      }
    },
    {
      "id":"ID_CEC-22-6957|ST_1|CODE_09010|SX_M|RISK_3|AGE_35|SES_1|SCO_3|CD4_2|DRUG_0|MET_NA|APP_0|RES_1|REC_0|VEN_0|CL_90|NAT_mex|2022-03-28",
      "cluster":85,
      "patient_attributes":{
        "ehars_uid":"ID_CEC-22-6957|ST_1|CODE_09010|SX_M|RISK_3|AGE_35|SES_1|SCO_3|CD4_2|DRUG_0|MET_NA|APP_0|RES_1|REC_0|VEN_0|CL_90|NAT_mex|2022-03-28",
        "ST":"ST_1",
        "RISK":"RISK_3",
        "MET":"MET_NA",
        "NAT":"NAT_mex"
      }
    },
    {
      "id":"ID_CEC-22-7037|ST_1|CODE_09014|SX_M|RISK_3|AGE_44|SES_2|SCO_3|CD4_3|DRUG_0|MET_NA|APP_1|RES_1|REC_1|VEN_1|CL_90|NAT_mex|2022-04-01",
      "cluster":85,
      "patient_attributes":{
        "ehars_uid":"ID_CEC-22-7037|ST_1|CODE_09014|SX_M|RISK_3|AGE_44|SES_2|SCO_3|CD4_3|DRUG_0|MET_NA|APP_1|RES_1|REC_1|VEN_1|CL_90|NAT_mex|2022-04-01",
        "ST":"ST_1",
        "RISK":"RISK_3",
        "MET":"MET_NA",
        "NAT":"NAT_mex"
      }
    },
    {
      "id":"ID_CEC-22-8710|ST_1|CODE_09015|SX_M|RISK_3|AGE_31|SES_1|SCO_2|CD4_2|DRUG_1|MET_NA|APP_1|RES_1|REC_0|VEN_1|CL_90|NAT_mex|2022-08-23",
      "cluster":85,
      "patient_attributes":{
        "ehars_uid":"ID_CEC-22-8710|ST_1|CODE_09015|SX_M|RISK_3|AGE_31|SES_1|SCO_2|CD4_2|DRUG_1|MET_NA|APP_1|RES_1|REC_0|VEN_1|CL_90|NAT_mex|2022-08-23",
        "ST":"ST_1",
        "RISK":"RISK_3",
        "MET":"MET_NA",
        "NAT":"NAT_mex"
      }
    },
    {
      "id":"ID_CEC-22-8787|ST_1|CODE_09002|SX_M|RISK_3|AGE_29|SES_1|SCO_2|CD4_2|DRUG_1|MET_NA|APP_1|RES_1|REC_1|VEN_1|CL_90|NAT_mex|2022-08-29",
      "cluster":85,
      "patient_attributes":{
        "ehars_uid":"ID_CEC-22-8787|ST_1|CODE_09002|SX_M|RISK_3|AGE_29|SES_1|SCO_2|CD4_2|DRUG_1|MET_NA|APP_1|RES_1|REC_1|VEN_1|CL_90|NAT_mex|2022-08-29",
        "ST":"ST_1",
        "RISK":"RISK_3",
        "MET":"MET_NA",
        "NAT":"NAT_mex"
      }
    },
    {
      "id":"ID_CEC-20-1526|ST_1|CODE_09002|SX_M|RISK_3|AGE_43|SES_2|SCO_3|CD4_2|DRUG_0|MET_NA|APP_1|RES_1|REC_0|VEN_0|CL_90|NAT_mex|2020-09-24",
      "cluster":85,
      "patient_attributes":{
        "ehars_uid":"ID_CEC-20-1526|ST_1|CODE_09002|SX_M|RISK_3|AGE_43|SES_2|SCO_3|CD4_2|DRUG_0|MET_NA|APP_1|RES_1|REC_0|VEN_0|CL_90|NAT_mex|2020-09-24",
        "ST":"ST_1",
        "RISK":"RISK_3",
        "MET":"MET_NA",
        "NAT":"NAT_mex"
      }
    },
    {
      "id":"ID_CEC-20-1616|ST_1|CODE_09012|SX_M|RISK_3|AGE_28|SES_1|SCO_2|CD4_2|DRUG_1|MET_NA|APP_0|RES_1|REC_0|VEN_0|CL_442|NAT_mex|2020-10-06",
      "cluster":86,
      "patient_attributes":{
        "ehars_uid":"ID_CEC-20-1616|ST_1|CODE_09012|SX_M|RISK_3|AGE_28|SES_1|SCO_2|CD4_2|DRUG_1|MET_NA|APP_0|RES_1|REC_0|VEN_0|CL_442|NAT_mex|2020-10-06",
        "ST":"ST_1",
        "RISK":"RISK_3",
        "MET":"MET_NA",
        "NAT":"NAT_mex"
      }
    },
    {
      "id":"ID_CEC-21-5435|ST_1|CODE_09003|SX_M|RISK_3|AGE_21|SES_2|SCO_2|CD4_1|DRUG_1|MET_NA|APP_1|RES_1|REC_0|VEN_1|CL_442|NAT_mex|2021-11-03",
      "cluster":86,
      "patient_attributes":{
        "ehars_uid":"ID_CEC-21-5435|ST_1|CODE_09003|SX_M|RISK_3|AGE_21|SES_2|SCO_2|CD4_1|DRUG_1|MET_NA|APP_1|RES_1|REC_0|VEN_1|CL_442|NAT_mex|2021-11-03",
        "ST":"ST_1",
        "RISK":"RISK_3",
        "MET":"MET_NA",
        "NAT":"NAT_mex"
      }
    },
    {
      "id":"ID_CEC-22-7892|ST_1|CODE_09010|SX_M|RISK_3|AGE_21|SES_2|SCO_2|CD4_2|DRUG_0|MET_NA|APP_1|RES_1|REC_1|VEN_1|CL_442|NAT_mex|2022-06-09",
      "cluster":86,
      "patient_attributes":{
        "ehars_uid":"ID_CEC-22-7892|ST_1|CODE_09010|SX_M|RISK_3|AGE_21|SES_2|SCO_2|CD4_2|DRUG_0|MET_NA|APP_1|RES_1|REC_1|VEN_1|CL_442|NAT_mex|2022-06-09",
        "ST":"ST_1",
        "RISK":"RISK_3",
        "MET":"MET_NA",
        "NAT":"NAT_mex"
      }
    },
    {
      "id":"ID_CEC-22-8190|ST_1|CODE_09003|SX_M|RISK_3|AGE_22|SES_2|SCO_2|CD4_1|DRUG_0|MET_NA|APP_1|RES_1|REC_0|VEN_0|CL_442|NAT_mex|2022-07-05",
      "cluster":86,
      "patient_attributes":{
        "ehars_uid":"ID_CEC-22-8190|ST_1|CODE_09003|SX_M|RISK_3|AGE_22|SES_2|SCO_2|CD4_1|DRUG_0|MET_NA|APP_1|RES_1|REC_0|VEN_0|CL_442|NAT_mex|2022-07-05",
        "ST":"ST_1",
        "RISK":"RISK_3",
        "MET":"MET_NA",
        "NAT":"NAT_mex"
      }
    },
    {
      "id":"ID_CEC-22-8326|ST_1|CODE_09003|SX_M|RISK_3|AGE_23|SES_2|SCO_2|CD4_1|DRUG_1|MET_NA|APP_0|RES_1|REC_0|VEN_0|CL_442|NAT_mex|2022-07-15",
      "cluster":86,
      "patient_attributes":{
        "ehars_uid":"ID_CEC-22-8326|ST_1|CODE_09003|SX_M|RISK_3|AGE_23|SES_2|SCO_2|CD4_1|DRUG_1|MET_NA|APP_0|RES_1|REC_0|VEN_0|CL_442|NAT_mex|2022-07-15",
        "ST":"ST_1",
        "RISK":"RISK_3",
        "MET":"MET_NA",
        "NAT":"NAT_mex"
      }
    },
    {
      "id":"ID_CEC-22-8714|ST_1|CODE_09006|SX_M|RISK_3|AGE_38|SES_1|SCO_2|CD4_1|DRUG_1|MET_NA|APP_0|RES_2|REC_0|VEN_0|CL_NA|NAT_mex|2022-08-23",
      "cluster":86,
      "patient_attributes":{
        "ehars_uid":"ID_CEC-22-8714|ST_1|CODE_09006|SX_M|RISK_3|AGE_38|SES_1|SCO_2|CD4_1|DRUG_1|MET_NA|APP_0|RES_2|REC_0|VEN_0|CL_NA|NAT_mex|2022-08-23",
        "ST":"ST_1",
        "RISK":"RISK_3",
        "MET":"MET_NA",
        "NAT":"NAT_mex"
      }
    },
    {
      "id":"ID_CEC-22-9138|ST_1|CODE_09012|SX_M|RISK_NA|AGE_20|SES_NA|SCO_NA|CD4_1|DRUG_NA|MET_NA|APP_NA|RES_1|REC_0|VEN_NA|CL_NA|NAT_NA|2022-09-29",
      "cluster":86,
      "patient_attributes":{
        "ehars_uid":"ID_CEC-22-9138|ST_1|CODE_09012|SX_M|RISK_NA|AGE_20|SES_NA|SCO_NA|CD4_1|DRUG_NA|MET_NA|APP_NA|RES_1|REC_0|VEN_NA|CL_NA|NAT_NA|2022-09-29",
        "ST":"ST_1",
        "RISK":"RISK_NA",
        "MET":"MET_NA",
        "NAT":"NAT_NA"
      }
    },
    {
      "id":"ID_CEC-20-1709|ST_2|CODE_15122|SX_M|RISK_3|AGE_26|SES_1|SCO_2|CD4_2|DRUG_0|MET_NA|APP_NA|RES_1|REC_0|VEN_1|CL_356|NAT_mex|2020-10-13",
      "cluster":87,
      "patient_attributes":{
        "ehars_uid":"ID_CEC-20-1709|ST_2|CODE_15122|SX_M|RISK_3|AGE_26|SES_1|SCO_2|CD4_2|DRUG_0|MET_NA|APP_NA|RES_1|REC_0|VEN_1|CL_356|NAT_mex|2020-10-13",
        "ST":"ST_2",
        "RISK":"RISK_3",
        "MET":"MET_NA",
        "NAT":"NAT_mex"
      }
    },
    {
      "id":"ID_CEC-20-1901|ST_2|CODE_15025|SX_M|RISK_2|AGE_19|SES_1|SCO_2|CD4_2|DRUG_0|MET_NA|APP_0|RES_5|REC_0|VEN_1|CL_356|NAT_mex|2020-10-30",
      "cluster":87,
      "patient_attributes":{
        "ehars_uid":"ID_CEC-20-1901|ST_2|CODE_15025|SX_M|RISK_2|AGE_19|SES_1|SCO_2|CD4_2|DRUG_0|MET_NA|APP_0|RES_5|REC_0|VEN_1|CL_356|NAT_mex|2020-10-30",
        "ST":"ST_2",
        "RISK":"RISK_2",
        "MET":"MET_NA",
        "NAT":"NAT_mex"
      }
    },
    {
      "id":"ID_CEC-21-4323|ST_2|CODE_15025|SX_M|RISK_2|AGE_24|SES_1|SCO_2|CD4_1|DRUG_NA|MET_NA|APP_NA|RES_1|REC_0|VEN_NA|CL_356|NAT_mex|2021-07-14",
      "cluster":87,
      "patient_attributes":{
        "ehars_uid":"ID_CEC-21-4323|ST_2|CODE_15025|SX_M|RISK_2|AGE_24|SES_1|SCO_2|CD4_1|DRUG_NA|MET_NA|APP_NA|RES_1|REC_0|VEN_NA|CL_356|NAT_mex|2021-07-14",
        "ST":"ST_2",
        "RISK":"RISK_2",
        "MET":"MET_NA",
        "NAT":"NAT_mex"
      }
    },
    {
      "id":"ID_CEC-21-5329|ST_2|CODE_15025|SX_M|RISK_2|AGE_45|SES_1|SCO_2|CD4_1|DRUG_1|MET_NA|APP_0|RES_1|REC_0|VEN_0|CL_356|NAT_mex|2021-10-25",
      "cluster":87,
      "patient_attributes":{
        "ehars_uid":"ID_CEC-21-5329|ST_2|CODE_15025|SX_M|RISK_2|AGE_45|SES_1|SCO_2|CD4_1|DRUG_1|MET_NA|APP_0|RES_1|REC_0|VEN_0|CL_356|NAT_mex|2021-10-25",
        "ST":"ST_2",
        "RISK":"RISK_2",
        "MET":"MET_NA",
        "NAT":"NAT_mex"
      }
    },
    {
      "id":"ID_CEC-22-6458|ST_1|CODE_09007|SX_M|RISK_NA|AGE_31|SES_1|SCO_NA|CD4_1|DRUG_NA|MET_NA|APP_0|RES_1|REC_0|VEN_NA|CL_356|NAT_mex|2022-02-14",
      "cluster":87,
      "patient_attributes":{
        "ehars_uid":"ID_CEC-22-6458|ST_1|CODE_09007|SX_M|RISK_NA|AGE_31|SES_1|SCO_NA|CD4_1|DRUG_NA|MET_NA|APP_0|RES_1|REC_0|VEN_NA|CL_356|NAT_mex|2022-02-14",
        "ST":"ST_1",
        "RISK":"RISK_NA",
        "MET":"MET_NA",
        "NAT":"NAT_mex"
      }
    },
    {
      "id":"ID_CEC-22-7087|ST_1|CODE_09011|SX_FT|RISK_4|AGE_41|SES_1|SCO_1|CD4_1|DRUG_1|MET_NA|APP_1|RES_1|REC_0|VEN_1|CL_356|NAT_mex|2022-04-06",
      "cluster":87,
      "patient_attributes":{
        "ehars_uid":"ID_CEC-22-7087|ST_1|CODE_09011|SX_FT|RISK_4|AGE_41|SES_1|SCO_1|CD4_1|DRUG_1|MET_NA|APP_1|RES_1|REC_0|VEN_1|CL_356|NAT_mex|2022-04-06",
        "ST":"ST_1",
        "RISK":"RISK_4",
        "MET":"MET_NA",
        "NAT":"NAT_mex"
      }
    },
    {
      "id":"ID_CEC-22-7321|ST_2|CODE_15122|SX_M|RISK_3|AGE_36|SES_1|SCO_2|CD4_1|DRUG_1|MET_NA|APP_1|RES_1|REC_0|VEN_1|CL_356|NAT_mex|2022-04-28",
      "cluster":87,
      "patient_attributes":{
        "ehars_uid":"ID_CEC-22-7321|ST_2|CODE_15122|SX_M|RISK_3|AGE_36|SES_1|SCO_2|CD4_1|DRUG_1|MET_NA|APP_1|RES_1|REC_0|VEN_1|CL_356|NAT_mex|2022-04-28",
        "ST":"ST_2",
        "RISK":"RISK_3",
        "MET":"MET_NA",
        "NAT":"NAT_mex"
      }
    },
    {
      "id":"ID_CEC-21-2648|ST_1|CODE_09008|SX_M|RISK_3|AGE_24|SES_1|SCO_2|CD4_2|DRUG_0|MET_NA|APP_0|RES_1|REC_0|VEN_0|CL_308|NAT_mex|2021-02-12",
      "cluster":88,
      "patient_attributes":{
        "ehars_uid":"ID_CEC-21-2648|ST_1|CODE_09008|SX_M|RISK_3|AGE_24|SES_1|SCO_2|CD4_2|DRUG_0|MET_NA|APP_0|RES_1|REC_0|VEN_0|CL_308|NAT_mex|2021-02-12",
        "ST":"ST_1",
        "RISK":"RISK_3",
        "MET":"MET_NA",
        "NAT":"NAT_mex"
      }
    },
    {
      "id":"ID_CEC-21-3088|ST_1|CODE_09008|SX_M|RISK_3|AGE_25|SES_1|SCO_2|CD4_2|DRUG_0|MET_NA|APP_0|RES_1|REC_0|VEN_NA|CL_308|NAT_mex|2021-03-25",
      "cluster":88,
      "patient_attributes":{
        "ehars_uid":"ID_CEC-21-3088|ST_1|CODE_09008|SX_M|RISK_3|AGE_25|SES_1|SCO_2|CD4_2|DRUG_0|MET_NA|APP_0|RES_1|REC_0|VEN_NA|CL_308|NAT_mex|2021-03-25",
        "ST":"ST_1",
        "RISK":"RISK_3",
        "MET":"MET_NA",
        "NAT":"NAT_mex"
      }
    },
    {
      "id":"ID_CEC-21-5018|ST_1|CODE_09012|SX_M|RISK_3|AGE_26|SES_2|SCO_3|CD4_2|DRUG_1|MET_NA|APP_1|RES_1|REC_0|VEN_1|CL_308|NAT_mex|2021-09-29",
      "cluster":88,
      "patient_attributes":{
        "ehars_uid":"ID_CEC-21-5018|ST_1|CODE_09012|SX_M|RISK_3|AGE_26|SES_2|SCO_3|CD4_2|DRUG_1|MET_NA|APP_1|RES_1|REC_0|VEN_1|CL_308|NAT_mex|2021-09-29",
        "ST":"ST_1",
        "RISK":"RISK_3",
        "MET":"MET_NA",
        "NAT":"NAT_mex"
      }
    },
    {
      "id":"ID_CEC-21-5347|ST_2|CODE_15070|SX_M|RISK_3|AGE_22|SES_1|SCO_2|CD4_2|DRUG_1|MET_NA|APP_1|RES_1|REC_0|VEN_NA|CL_308|NAT_mex|2021-10-26",
      "cluster":88,
      "patient_attributes":{
        "ehars_uid":"ID_CEC-21-5347|ST_2|CODE_15070|SX_M|RISK_3|AGE_22|SES_1|SCO_2|CD4_2|DRUG_1|MET_NA|APP_1|RES_1|REC_0|VEN_NA|CL_308|NAT_mex|2021-10-26",
        "ST":"ST_2",
        "RISK":"RISK_3",
        "MET":"MET_NA",
        "NAT":"NAT_mex"
      }
    },
    {
      "id":"ID_CEC-21-5348|ST_1|CODE_09007|SX_M|RISK_NA|AGE_26|SES_NA|SCO_NA|CD4_2|DRUG_NA|MET_NA|APP_NA|RES_1|REC_0|VEN_NA|CL_308|NAT_NA|2021-10-26",
      "cluster":88,
      "patient_attributes":{
        "ehars_uid":"ID_CEC-21-5348|ST_1|CODE_09007|SX_M|RISK_NA|AGE_26|SES_NA|SCO_NA|CD4_2|DRUG_NA|MET_NA|APP_NA|RES_1|REC_0|VEN_NA|CL_308|NAT_NA|2021-10-26",
        "ST":"ST_1",
        "RISK":"RISK_NA",
        "MET":"MET_NA",
        "NAT":"NAT_NA"
      }
    },
    {
      "id":"ID_CEC-22-6690|ST_1|CODE_09005|SX_M|RISK_3|AGE_32|SES_1|SCO_3|CD4_1|DRUG_1|MET_NA|APP_0|RES_5|REC_0|VEN_1|CL_308|NAT_mex|2022-03-04",
      "cluster":88,
      "patient_attributes":{
        "ehars_uid":"ID_CEC-22-6690|ST_1|CODE_09005|SX_M|RISK_3|AGE_32|SES_1|SCO_3|CD4_1|DRUG_1|MET_NA|APP_0|RES_5|REC_0|VEN_1|CL_308|NAT_mex|2022-03-04",
        "ST":"ST_1",
        "RISK":"RISK_3",
        "MET":"MET_NA",
        "NAT":"NAT_mex"
      }
    },
    {
      "id":"ID_CEC-22-9704|ST_2|CODE_15070|SX_M|RISK_3|AGE_21|SES_2|SCO_3|CD4_2|DRUG_0|MET_NA|APP_0|RES_1|REC_0|VEN_0|CL_308|NAT_mex|2022-11-29",
      "cluster":88,
      "patient_attributes":{
        "ehars_uid":"ID_CEC-22-9704|ST_2|CODE_15070|SX_M|RISK_3|AGE_21|SES_2|SCO_3|CD4_2|DRUG_0|MET_NA|APP_0|RES_1|REC_0|VEN_0|CL_308|NAT_mex|2022-11-29",
        "ST":"ST_2",
        "RISK":"RISK_3",
        "MET":"MET_NA",
        "NAT":"NAT_mex"
      }
    },
    {
      "id":"ID_CEC-22-5948|ST_1|CODE_09007|SX_M|RISK_3|AGE_22|SES_1|SCO_2|CD4_1|DRUG_1|MET_NA|APP_1|RES_1|REC_0|VEN_1|CL_412|NAT_mex|2022-01-03",
      "cluster":89,
      "patient_attributes":{
        "ehars_uid":"ID_CEC-22-5948|ST_1|CODE_09007|SX_M|RISK_3|AGE_22|SES_1|SCO_2|CD4_1|DRUG_1|MET_NA|APP_1|RES_1|REC_0|VEN_1|CL_412|NAT_mex|2022-01-03",
        "ST":"ST_1",
        "RISK":"RISK_3",
        "MET":"MET_NA",
        "NAT":"NAT_mex"
      }
    },
    {
      "id":"ID_CEC-22-6280|ST_1|CODE_09004|SX_M|RISK_2|AGE_24|SES_2|SCO_2|CD4_1|DRUG_0|MET_NA|APP_1|RES_1|REC_0|VEN_1|CL_412|NAT_mex|2022-01-27",
      "cluster":89,
      "patient_attributes":{
        "ehars_uid":"ID_CEC-22-6280|ST_1|CODE_09004|SX_M|RISK_2|AGE_24|SES_2|SCO_2|CD4_1|DRUG_0|MET_NA|APP_1|RES_1|REC_0|VEN_1|CL_412|NAT_mex|2022-01-27",
        "ST":"ST_1",
        "RISK":"RISK_2",
        "MET":"MET_NA",
        "NAT":"NAT_mex"
      }
    },
    {
      "id":"ID_CEC-22-6519|ST_1|CODE_09015|SX_M|RISK_3|AGE_31|SES_1|SCO_2|CD4_1|DRUG_0|MET_NA|APP_1|RES_1|REC_0|VEN_1|CL_412|NAT_mex|2022-02-18",
      "cluster":89,
      "patient_attributes":{
        "ehars_uid":"ID_CEC-22-6519|ST_1|CODE_09015|SX_M|RISK_3|AGE_31|SES_1|SCO_2|CD4_1|DRUG_0|MET_NA|APP_1|RES_1|REC_0|VEN_1|CL_412|NAT_mex|2022-02-18",
        "ST":"ST_1",
        "RISK":"RISK_3",
        "MET":"MET_NA",
        "NAT":"NAT_mex"
      }
    },
    {
      "id":"ID_CEC-22-6670|ST_2|CODE_15058|SX_M|RISK_NA|AGE_23|SES_NA|SCO_NA|CD4_1|DRUG_NA|MET_NA|APP_NA|RES_1|REC_0|VEN_NA|CL_412|NAT_NA|2022-03-03",
      "cluster":89,
      "patient_attributes":{
        "ehars_uid":"ID_CEC-22-6670|ST_2|CODE_15058|SX_M|RISK_NA|AGE_23|SES_NA|SCO_NA|CD4_1|DRUG_NA|MET_NA|APP_NA|RES_1|REC_0|VEN_NA|CL_412|NAT_NA|2022-03-03",
        "ST":"ST_2",
        "RISK":"RISK_NA",
        "MET":"MET_NA",
        "NAT":"NAT_NA"
      }
    },
    {
      "id":"ID_CEC-22-6684|ST_2|CODE_15057|SX_M|RISK_3|AGE_44|SES_2|SCO_2|CD4_2|DRUG_0|MET_NA|APP_0|RES_1|REC_1|VEN_1|CL_412|NAT_mex|2022-03-04",
      "cluster":89,
      "patient_attributes":{
        "ehars_uid":"ID_CEC-22-6684|ST_2|CODE_15057|SX_M|RISK_3|AGE_44|SES_2|SCO_2|CD4_2|DRUG_0|MET_NA|APP_0|RES_1|REC_1|VEN_1|CL_412|NAT_mex|2022-03-04",
        "ST":"ST_2",
        "RISK":"RISK_3",
        "MET":"MET_NA",
        "NAT":"NAT_mex"
      }
    },
    {
      "id":"ID_CEC-22-8082|ST_2|CODE_15037|SX_M|RISK_3|AGE_30|SES_1|SCO_2|CD4_1|DRUG_0|MET_NA|APP_1|RES_1|REC_0|VEN_1|CL_412|NAT_mex|2022-06-27",
      "cluster":89,
      "patient_attributes":{
        "ehars_uid":"ID_CEC-22-8082|ST_2|CODE_15037|SX_M|RISK_3|AGE_30|SES_1|SCO_2|CD4_1|DRUG_0|MET_NA|APP_1|RES_1|REC_0|VEN_1|CL_412|NAT_mex|2022-06-27",
        "ST":"ST_2",
        "RISK":"RISK_3",
        "MET":"MET_NA",
        "NAT":"NAT_mex"
      }
    },
    {
      "id":"ID_CEC-22-8253|ST_2|CODE_15081|SX_M|RISK_3|AGE_37|SES_1|SCO_2|CD4_1|DRUG_1|MET_NA|APP_0|RES_1|REC_0|VEN_0|CL_412|NAT_mex|2022-07-08",
      "cluster":89,
      "patient_attributes":{
        "ehars_uid":"ID_CEC-22-8253|ST_2|CODE_15081|SX_M|RISK_3|AGE_37|SES_1|SCO_2|CD4_1|DRUG_1|MET_NA|APP_0|RES_1|REC_0|VEN_0|CL_412|NAT_mex|2022-07-08",
        "ST":"ST_2",
        "RISK":"RISK_3",
        "MET":"MET_NA",
        "NAT":"NAT_mex"
      }
    },
    {
      "id":"ID_CEC-21-4755|ST_1|CODE_09007|SX_M|RISK_3|AGE_39|SES_2|SCO_3|CD4_1|DRUG_0|MET_NA|APP_0|RES_1|REC_0|VEN_NA|CL_82|NAT_mex|2021-09-01",
      "cluster":90,
      "patient_attributes":{
        "ehars_uid":"ID_CEC-21-4755|ST_1|CODE_09007|SX_M|RISK_3|AGE_39|SES_2|SCO_3|CD4_1|DRUG_0|MET_NA|APP_0|RES_1|REC_0|VEN_NA|CL_82|NAT_mex|2021-09-01",
        "ST":"ST_1",
        "RISK":"RISK_3",
        "MET":"MET_NA",
        "NAT":"NAT_mex"
      }
    },
    {
      "id":"ID_CEC-19-0033|ST_1|CODE_09010|SX_M|RISK_NA|AGE_36|SES_NA|SCO_NA|CD4_NA|DRUG_NA|MET_NA|APP_NA|RES_1|REC_0|VEN_NA|CL_82|NAT_NA|2019-07-24",
      "cluster":90,
      "patient_attributes":{
        "ehars_uid":"ID_CEC-19-0033|ST_1|CODE_09010|SX_M|RISK_NA|AGE_36|SES_NA|SCO_NA|CD4_NA|DRUG_NA|MET_NA|APP_NA|RES_1|REC_0|VEN_NA|CL_82|NAT_NA|2019-07-24",
        "ST":"ST_1",
        "RISK":"RISK_NA",
        "MET":"MET_NA",
        "NAT":"NAT_NA"
      }
    },
    {
      "id":"ID_CEC-19-0890|ST_1|CODE_09016|SX_M|RISK_NA|AGE_29|SES_NA|SCO_NA|CD4_2|DRUG_NA|MET_NA|APP_NA|RES_1|REC_0|VEN_NA|CL_82|NAT_NA|2019-11-22",
      "cluster":90,
      "patient_attributes":{
        "ehars_uid":"ID_CEC-19-0890|ST_1|CODE_09016|SX_M|RISK_NA|AGE_29|SES_NA|SCO_NA|CD4_2|DRUG_NA|MET_NA|APP_NA|RES_1|REC_0|VEN_NA|CL_82|NAT_NA|2019-11-22",
        "ST":"ST_1",
        "RISK":"RISK_NA",
        "MET":"MET_NA",
        "NAT":"NAT_NA"
      }
    },
    {
      "id":"ID_CEC-19-0984|ST_1|CODE_09002|SX_M|RISK_NA|AGE_41|SES_NA|SCO_NA|CD4_3|DRUG_NA|MET_NA|APP_NA|RES_1|REC_NA|VEN_NA|CL_82|NAT_NA|2019-12-04",
      "cluster":90,
      "patient_attributes":{
        "ehars_uid":"ID_CEC-19-0984|ST_1|CODE_09002|SX_M|RISK_NA|AGE_41|SES_NA|SCO_NA|CD4_3|DRUG_NA|MET_NA|APP_NA|RES_1|REC_NA|VEN_NA|CL_82|NAT_NA|2019-12-04",
        "ST":"ST_1",
        "RISK":"RISK_NA",
        "MET":"MET_NA",
        "NAT":"NAT_NA"
      }
    },
    {
      "id":"ID_CEC-22-8738|ST_1|CODE_09015|SX_M|RISK_3|AGE_27|SES_2|SCO_3|CD4_1|DRUG_1|MET_NA|APP_0|RES_1|REC_0|VEN_0|CL_82|NAT_mex|2022-08-24",
      "cluster":90,
      "patient_attributes":{
        "ehars_uid":"ID_CEC-22-8738|ST_1|CODE_09015|SX_M|RISK_3|AGE_27|SES_2|SCO_3|CD4_1|DRUG_1|MET_NA|APP_0|RES_1|REC_0|VEN_0|CL_82|NAT_mex|2022-08-24",
        "ST":"ST_1",
        "RISK":"RISK_3",
        "MET":"MET_NA",
        "NAT":"NAT_mex"
      }
    },
    {
      "id":"ID_CEC-22-9057|ST_1|CODE_09015|SX_M|RISK_3|AGE_34|SES_1|SCO_2|CD4_2|DRUG_1|MET_NA|APP_1|RES_1|REC_0|VEN_0|CL_82|NAT_mex|2022-09-23",
      "cluster":90,
      "patient_attributes":{
        "ehars_uid":"ID_CEC-22-9057|ST_1|CODE_09015|SX_M|RISK_3|AGE_34|SES_1|SCO_2|CD4_2|DRUG_1|MET_NA|APP_1|RES_1|REC_0|VEN_0|CL_82|NAT_mex|2022-09-23",
        "ST":"ST_1",
        "RISK":"RISK_3",
        "MET":"MET_NA",
        "NAT":"NAT_mex"
      }
    },
    {
      "id":"ID_CEC-21-2996|ST_1|CODE_09007|SX_FT|RISK_4|AGE_26|SES_2|SCO_2|CD4_2|DRUG_0|MET_NA|APP_NA|RES_2|REC_0|VEN_NA|CL_145|NAT_mex|2021-03-18",
      "cluster":91,
      "patient_attributes":{
        "ehars_uid":"ID_CEC-21-2996|ST_1|CODE_09007|SX_FT|RISK_4|AGE_26|SES_2|SCO_2|CD4_2|DRUG_0|MET_NA|APP_NA|RES_2|REC_0|VEN_NA|CL_145|NAT_mex|2021-03-18",
        "ST":"ST_1",
        "RISK":"RISK_4",
        "MET":"MET_NA",
        "NAT":"NAT_mex"
      }
    },
    {
      "id":"ID_CEC-21-4188|ST_1|CODE_09016|SX_M|RISK_3|AGE_39|SES_2|SCO_3|CD4_1|DRUG_1|MET_NA|APP_1|RES_1|REC_0|VEN_0|CL_145|NAT_mex|2021-07-02",
      "cluster":91,
      "patient_attributes":{
        "ehars_uid":"ID_CEC-21-4188|ST_1|CODE_09016|SX_M|RISK_3|AGE_39|SES_2|SCO_3|CD4_1|DRUG_1|MET_NA|APP_1|RES_1|REC_0|VEN_0|CL_145|NAT_mex|2021-07-02",
        "ST":"ST_1",
        "RISK":"RISK_3",
        "MET":"MET_NA",
        "NAT":"NAT_mex"
      }
    },
    {
      "id":"ID_CEC-20-1327|ST_1|CODE_07106|SX_M|RISK_NA|AGE_19|SES_NA|SCO_NA|CD4_2|DRUG_NA|MET_NA|APP_NA|RES_2|REC_0|VEN_NA|CL_145|NAT_NA|2020-09-01",
      "cluster":91,
      "patient_attributes":{
        "ehars_uid":"ID_CEC-20-1327|ST_1|CODE_07106|SX_M|RISK_NA|AGE_19|SES_NA|SCO_NA|CD4_2|DRUG_NA|MET_NA|APP_NA|RES_2|REC_0|VEN_NA|CL_145|NAT_NA|2020-09-01",
        "ST":"ST_1",
        "RISK":"RISK_NA",
        "MET":"MET_NA",
        "NAT":"NAT_NA"
      }
    },
    {
      "id":"ID_CEC-20-1396|ST_1|CODE_09007|SX_M|RISK_3|AGE_18|SES_2|SCO_2|CD4_2|DRUG_1|MET_NA|APP_1|RES_2|REC_0|VEN_1|CL_145|NAT_mex|2020-09-09",
      "cluster":91,
      "patient_attributes":{
        "ehars_uid":"ID_CEC-20-1396|ST_1|CODE_09007|SX_M|RISK_3|AGE_18|SES_2|SCO_2|CD4_2|DRUG_1|MET_NA|APP_1|RES_2|REC_0|VEN_1|CL_145|NAT_mex|2020-09-09",
        "ST":"ST_1",
        "RISK":"RISK_3",
        "MET":"MET_NA",
        "NAT":"NAT_mex"
      }
    },
    {
      "id":"ID_CEC-20-1459|ST_1|CODE_09003|SX_M|RISK_3|AGE_20|SES_2|SCO_2|CD4_1|DRUG_0|MET_NA|APP_1|RES_2|REC_0|VEN_1|CL_145|NAT_mex|2020-09-17",
      "cluster":91,
      "patient_attributes":{
        "ehars_uid":"ID_CEC-20-1459|ST_1|CODE_09003|SX_M|RISK_3|AGE_20|SES_2|SCO_2|CD4_1|DRUG_0|MET_NA|APP_1|RES_2|REC_0|VEN_1|CL_145|NAT_mex|2020-09-17",
        "ST":"ST_1",
        "RISK":"RISK_3",
        "MET":"MET_NA",
        "NAT":"NAT_mex"
      }
    },
    {
      "id":"ID_CEC-19-0430|ST_2|CODE_15033|SX_M|RISK_NA|AGE_26|SES_NA|SCO_NA|CD4_2|DRUG_NA|MET_NA|APP_NA|RES_2|REC_0|VEN_NA|CL_145|NAT_NA|2019-10-02",
      "cluster":91,
      "patient_attributes":{
        "ehars_uid":"ID_CEC-19-0430|ST_2|CODE_15033|SX_M|RISK_NA|AGE_26|SES_NA|SCO_NA|CD4_2|DRUG_NA|MET_NA|APP_NA|RES_2|REC_0|VEN_NA|CL_145|NAT_NA|2019-10-02",
        "ST":"ST_2",
        "RISK":"RISK_NA",
        "MET":"MET_NA",
        "NAT":"NAT_NA"
      }
    },
    {
      "id":"ID_CEC-21-3400|ST_1|CODE_09010|SX_M|RISK_3|AGE_20|SES_2|SCO_2|CD4_2|DRUG_1|MET_NA|APP_0|RES_1|REC_1|VEN_0|CL_398|NAT_mex|2021-04-22",
      "cluster":92,
      "patient_attributes":{
        "ehars_uid":"ID_CEC-21-3400|ST_1|CODE_09010|SX_M|RISK_3|AGE_20|SES_2|SCO_2|CD4_2|DRUG_1|MET_NA|APP_0|RES_1|REC_1|VEN_0|CL_398|NAT_mex|2021-04-22",
        "ST":"ST_1",
        "RISK":"RISK_3",
        "MET":"MET_NA",
        "NAT":"NAT_mex"
      }
    },
    {
      "id":"ID_CEC-21-5143|ST_1|CODE_09010|SX_M|RISK_NA|AGE_19|SES_NA|SCO_NA|CD4_1|DRUG_NA|MET_NA|APP_NA|RES_1|REC_0|VEN_NA|CL_398|NAT_NA|2021-10-08",
      "cluster":92,
      "patient_attributes":{
        "ehars_uid":"ID_CEC-21-5143|ST_1|CODE_09010|SX_M|RISK_NA|AGE_19|SES_NA|SCO_NA|CD4_1|DRUG_NA|MET_NA|APP_NA|RES_1|REC_0|VEN_NA|CL_398|NAT_NA|2021-10-08",
        "ST":"ST_1",
        "RISK":"RISK_NA",
        "MET":"MET_NA",
        "NAT":"NAT_NA"
      }
    },
    {
      "id":"ID_CEC-21-5152|ST_1|CODE_09005|SX_M|RISK_3|AGE_18|SES_2|SCO_2|CD4_2|DRUG_1|MET_NA|APP_0|RES_1|REC_0|VEN_1|CL_398|NAT_mex|2021-10-08",
      "cluster":92,
      "patient_attributes":{
        "ehars_uid":"ID_CEC-21-5152|ST_1|CODE_09005|SX_M|RISK_3|AGE_18|SES_2|SCO_2|CD4_2|DRUG_1|MET_NA|APP_0|RES_1|REC_0|VEN_1|CL_398|NAT_mex|2021-10-08",
        "ST":"ST_1",
        "RISK":"RISK_3",
        "MET":"MET_NA",
        "NAT":"NAT_mex"
      }
    },
    {
      "id":"ID_CEC-21-5461|ST_1|CODE_09014|SX_M|RISK_3|AGE_29|SES_2|SCO_3|CD4_2|DRUG_1|MET_NA|APP_1|RES_1|REC_1|VEN_1|CL_398|NAT_mex|2021-11-05",
      "cluster":92,
      "patient_attributes":{
        "ehars_uid":"ID_CEC-21-5461|ST_1|CODE_09014|SX_M|RISK_3|AGE_29|SES_2|SCO_3|CD4_2|DRUG_1|MET_NA|APP_1|RES_1|REC_1|VEN_1|CL_398|NAT_mex|2021-11-05",
        "ST":"ST_1",
        "RISK":"RISK_3",
        "MET":"MET_NA",
        "NAT":"NAT_mex"
      }
    },
    {
      "id":"ID_CEC-21-3351|ST_2|CODE_15104|SX_M|RISK_3|AGE_19|SES_2|SCO_2|CD4_1|DRUG_1|MET_NA|APP_1|RES_1|REC_0|VEN_0|CL_398|NAT_mex|2021-04-19",
      "cluster":92,
      "patient_attributes":{
        "ehars_uid":"ID_CEC-21-3351|ST_2|CODE_15104|SX_M|RISK_3|AGE_19|SES_2|SCO_2|CD4_1|DRUG_1|MET_NA|APP_1|RES_1|REC_0|VEN_0|CL_398|NAT_mex|2021-04-19",
        "ST":"ST_2",
        "RISK":"RISK_3",
        "MET":"MET_NA",
        "NAT":"NAT_mex"
      }
    },
    {
      "id":"ID_CEC-19-0494|ST_1|CODE_09015|SX_M|RISK_NA|AGE_28|SES_NA|SCO_NA|CD4_1|DRUG_NA|MET_NA|APP_NA|RES_1|REC_0|VEN_NA|CL_398|NAT_NA|2019-10-09",
      "cluster":92,
      "patient_attributes":{
        "ehars_uid":"ID_CEC-19-0494|ST_1|CODE_09015|SX_M|RISK_NA|AGE_28|SES_NA|SCO_NA|CD4_1|DRUG_NA|MET_NA|APP_NA|RES_1|REC_0|VEN_NA|CL_398|NAT_NA|2019-10-09",
        "ST":"ST_1",
        "RISK":"RISK_NA",
        "MET":"MET_NA",
        "NAT":"NAT_NA"
      }
    },
    {
      "id":"ID_CEC-21-3528|ST_1|CODE_09005|SX_M|RISK_3|AGE_21|SES_2|SCO_2|CD4_1|DRUG_1|MET_NA|APP_1|RES_1|REC_0|VEN_1|CL_462|NAT_mex|2021-05-03",
      "cluster":93,
      "patient_attributes":{
        "ehars_uid":"ID_CEC-21-3528|ST_1|CODE_09005|SX_M|RISK_3|AGE_21|SES_2|SCO_2|CD4_1|DRUG_1|MET_NA|APP_1|RES_1|REC_0|VEN_1|CL_462|NAT_mex|2021-05-03",
        "ST":"ST_1",
        "RISK":"RISK_3",
        "MET":"MET_NA",
        "NAT":"NAT_mex"
      }
    },
    {
      "id":"ID_CEC-21-4253|ST_1|CODE_09007|SX_M|RISK_3|AGE_22|SES_2|SCO_2|CD4_1|DRUG_0|MET_NA|APP_1|RES_1|REC_0|VEN_0|CL_462|NAT_mex|2021-07-09",
      "cluster":93,
      "patient_attributes":{
        "ehars_uid":"ID_CEC-21-4253|ST_1|CODE_09007|SX_M|RISK_3|AGE_22|SES_2|SCO_2|CD4_1|DRUG_0|MET_NA|APP_1|RES_1|REC_0|VEN_0|CL_462|NAT_mex|2021-07-09",
        "ST":"ST_1",
        "RISK":"RISK_3",
        "MET":"MET_NA",
        "NAT":"NAT_mex"
      }
    },
    {
      "id":"ID_CEC-22-6906|ST_1|CODE_09015|SX_M|RISK_3|AGE_23|SES_1|SCO_2|CD4_1|DRUG_0|MET_NA|APP_1|RES_1|REC_0|VEN_1|CL_462|NAT_mex|2022-03-24",
      "cluster":93,
      "patient_attributes":{
        "ehars_uid":"ID_CEC-22-6906|ST_1|CODE_09015|SX_M|RISK_3|AGE_23|SES_1|SCO_2|CD4_1|DRUG_0|MET_NA|APP_1|RES_1|REC_0|VEN_1|CL_462|NAT_mex|2022-03-24",
        "ST":"ST_1",
        "RISK":"RISK_3",
        "MET":"MET_NA",
        "NAT":"NAT_mex"
      }
    },
    {
      "id":"ID_CEC-22-9320|ST_1|CODE_09015|SX_M|RISK_2|AGE_37|SES_1|SCO_2|CD4_1|DRUG_0|MET_NA|APP_0|RES_1|REC_0|VEN_0|CL_462|NAT_mex|2022-10-17",
      "cluster":93,
      "patient_attributes":{
        "ehars_uid":"ID_CEC-22-9320|ST_1|CODE_09015|SX_M|RISK_2|AGE_37|SES_1|SCO_2|CD4_1|DRUG_0|MET_NA|APP_0|RES_1|REC_0|VEN_0|CL_462|NAT_mex|2022-10-17",
        "ST":"ST_1",
        "RISK":"RISK_2",
        "MET":"MET_NA",
        "NAT":"NAT_mex"
      }
    },
    {
      "id":"ID_CEC-22-9321|ST_1|CODE_09013|SX_F|RISK_1|AGE_34|SES_1|SCO_3|CD4_1|DRUG_0|MET_NA|APP_0|RES_1|REC_0|VEN_0|CL_462|NAT_mex|2022-10-17",
      "cluster":93,
      "patient_attributes":{
        "ehars_uid":"ID_CEC-22-9321|ST_1|CODE_09013|SX_F|RISK_1|AGE_34|SES_1|SCO_3|CD4_1|DRUG_0|MET_NA|APP_0|RES_1|REC_0|VEN_0|CL_462|NAT_mex|2022-10-17",
        "ST":"ST_1",
        "RISK":"RISK_1",
        "MET":"MET_NA",
        "NAT":"NAT_mex"
      }
    },
    {
      "id":"ID_CEC-19-0725|ST_1|CODE_09016|SX_M|RISK_NA|AGE_29|SES_NA|SCO_NA|CD4_2|DRUG_NA|MET_NA|APP_NA|RES_1|REC_1|VEN_NA|CL_462|NAT_NA|2019-11-05",
      "cluster":93,
      "patient_attributes":{
        "ehars_uid":"ID_CEC-19-0725|ST_1|CODE_09016|SX_M|RISK_NA|AGE_29|SES_NA|SCO_NA|CD4_2|DRUG_NA|MET_NA|APP_NA|RES_1|REC_1|VEN_NA|CL_462|NAT_NA|2019-11-05",
        "ST":"ST_1",
        "RISK":"RISK_NA",
        "MET":"MET_NA",
        "NAT":"NAT_NA"
      }
    },
    {
      "id":"ID_CEC-21-3223|ST_1|CODE_09007|SX_M|RISK_3|AGE_24|SES_2|SCO_2|CD4_2|DRUG_1|MET_NA|APP_1|RES_2|REC_1|VEN_1|CL_404|NAT_mex|2021-04-07",
      "cluster":94,
      "patient_attributes":{
        "ehars_uid":"ID_CEC-21-3223|ST_1|CODE_09007|SX_M|RISK_3|AGE_24|SES_2|SCO_2|CD4_2|DRUG_1|MET_NA|APP_1|RES_2|REC_1|VEN_1|CL_404|NAT_mex|2021-04-07",
        "ST":"ST_1",
        "RISK":"RISK_3",
        "MET":"MET_NA",
        "NAT":"NAT_mex"
      }
    },
    {
      "id":"ID_CEC-22-6372|ST_1|CODE_09003|SX_M|RISK_3|AGE_27|SES_2|SCO_2|CD4_2|DRUG_0|MET_NA|APP_0|RES_2|REC_0|VEN_0|CL_404|NAT_mex|2022-02-04",
      "cluster":94,
      "patient_attributes":{
        "ehars_uid":"ID_CEC-22-6372|ST_1|CODE_09003|SX_M|RISK_3|AGE_27|SES_2|SCO_2|CD4_2|DRUG_0|MET_NA|APP_0|RES_2|REC_0|VEN_0|CL_404|NAT_mex|2022-02-04",
        "ST":"ST_1",
        "RISK":"RISK_3",
        "MET":"MET_NA",
        "NAT":"NAT_mex"
      }
    },
    {
      "id":"ID_CEC-22-6531|ST_1|CODE_09007|SX_M|RISK_3|AGE_26|SES_1|SCO_2|CD4_1|DRUG_1|MET_NA|APP_1|RES_2|REC_0|VEN_1|CL_404|NAT_mex|2022-02-18",
      "cluster":94,
      "patient_attributes":{
        "ehars_uid":"ID_CEC-22-6531|ST_1|CODE_09007|SX_M|RISK_3|AGE_26|SES_1|SCO_2|CD4_1|DRUG_1|MET_NA|APP_1|RES_2|REC_0|VEN_1|CL_404|NAT_mex|2022-02-18",
        "ST":"ST_1",
        "RISK":"RISK_3",
        "MET":"MET_NA",
        "NAT":"NAT_mex"
      }
    },
    {
      "id":"ID_CEC-22-6886|ST_1|CODE_09012|SX_M|RISK_3|AGE_39|SES_1|SCO_2|CD4_1|DRUG_1|MET_NA|APP_0|RES_2|REC_0|VEN_0|CL_NA|NAT_mex|2022-03-23",
      "cluster":94,
      "patient_attributes":{
        "ehars_uid":"ID_CEC-22-6886|ST_1|CODE_09012|SX_M|RISK_3|AGE_39|SES_1|SCO_2|CD4_1|DRUG_1|MET_NA|APP_0|RES_2|REC_0|VEN_0|CL_NA|NAT_mex|2022-03-23",
        "ST":"ST_1",
        "RISK":"RISK_3",
        "MET":"MET_NA",
        "NAT":"NAT_mex"
      }
    },
    {
      "id":"ID_CEC-19-0786|ST_1|CODE_09007|SX_M|RISK_NA|AGE_35|SES_NA|SCO_NA|CD4_3|DRUG_NA|MET_NA|APP_NA|RES_2|REC_0|VEN_NA|CL_404|NAT_NA|2019-11-13",
      "cluster":94,
      "patient_attributes":{
        "ehars_uid":"ID_CEC-19-0786|ST_1|CODE_09007|SX_M|RISK_NA|AGE_35|SES_NA|SCO_NA|CD4_3|DRUG_NA|MET_NA|APP_NA|RES_2|REC_0|VEN_NA|CL_404|NAT_NA|2019-11-13",
        "ST":"ST_1",
        "RISK":"RISK_NA",
        "MET":"MET_NA",
        "NAT":"NAT_NA"
      }
    },
    {
      "id":"ID_CEC-21-2856|ST_1|CODE_09014|SX_M|RISK_3|AGE_39|SES_2|SCO_3|CD4_2|DRUG_1|MET_NA|APP_1|RES_2|REC_0|VEN_0|CL_404|NAT_mex|2021-03-04",
      "cluster":94,
      "patient_attributes":{
        "ehars_uid":"ID_CEC-21-2856|ST_1|CODE_09014|SX_M|RISK_3|AGE_39|SES_2|SCO_3|CD4_2|DRUG_1|MET_NA|APP_1|RES_2|REC_0|VEN_0|CL_404|NAT_mex|2021-03-04",
        "ST":"ST_1",
        "RISK":"RISK_3",
        "MET":"MET_NA",
        "NAT":"NAT_mex"
      }
    },
    {
      "id":"ID_CEC-20-1607|ST_1|CODE_09012|SX_M|RISK_3|AGE_24|SES_2|SCO_2|CD4_2|DRUG_1|MET_NA|APP_0|RES_1|REC_0|VEN_0|CL_166|NAT_mex|2020-10-05",
      "cluster":95,
      "patient_attributes":{
        "ehars_uid":"ID_CEC-20-1607|ST_1|CODE_09012|SX_M|RISK_3|AGE_24|SES_2|SCO_2|CD4_2|DRUG_1|MET_NA|APP_0|RES_1|REC_0|VEN_0|CL_166|NAT_mex|2020-10-05",
        "ST":"ST_1",
        "RISK":"RISK_3",
        "MET":"MET_NA",
        "NAT":"NAT_mex"
      }
    },
    {
      "id":"ID_CEC-21-3950|ST_1|CODE_09011|SX_M|RISK_NA|AGE_48|SES_NA|SCO_1|CD4_2|DRUG_NA|MET_NA|APP_NA|RES_1|REC_0|VEN_NA|CL_166|NAT_mex|2021-06-09",
      "cluster":95,
      "patient_attributes":{
        "ehars_uid":"ID_CEC-21-3950|ST_1|CODE_09011|SX_M|RISK_NA|AGE_48|SES_NA|SCO_1|CD4_2|DRUG_NA|MET_NA|APP_NA|RES_1|REC_0|VEN_NA|CL_166|NAT_mex|2021-06-09",
        "ST":"ST_1",
        "RISK":"RISK_NA",
        "MET":"MET_NA",
        "NAT":"NAT_mex"
      }
    },
    {
      "id":"ID_CEC-21-4438|ST_1|CODE_09014|SX_M|RISK_3|AGE_41|SES_2|SCO_2|CD4_1|DRUG_0|MET_NA|APP_0|RES_1|REC_0|VEN_0|CL_166|NAT_mex|2021-08-03",
      "cluster":95,
      "patient_attributes":{
        "ehars_uid":"ID_CEC-21-4438|ST_1|CODE_09014|SX_M|RISK_3|AGE_41|SES_2|SCO_2|CD4_1|DRUG_0|MET_NA|APP_0|RES_1|REC_0|VEN_0|CL_166|NAT_mex|2021-08-03",
        "ST":"ST_1",
        "RISK":"RISK_3",
        "MET":"MET_NA",
        "NAT":"NAT_mex"
      }
    },
    {
      "id":"ID_CEC-22-9843|ST_1|CODE_09016|SX_M|RISK_3|AGE_35|SES_1|SCO_3|CD4_3|DRUG_1|MET_NA|APP_1|RES_1|REC_0|VEN_0|CL_166|NAT_mex|2022-12-12",
      "cluster":95,
      "patient_attributes":{
        "ehars_uid":"ID_CEC-22-9843|ST_1|CODE_09016|SX_M|RISK_3|AGE_35|SES_1|SCO_3|CD4_3|DRUG_1|MET_NA|APP_1|RES_1|REC_0|VEN_0|CL_166|NAT_mex|2022-12-12",
        "ST":"ST_1",
        "RISK":"RISK_3",
        "MET":"MET_NA",
        "NAT":"NAT_mex"
      }
    },
    {
      "id":"ID_CEC-19-0834|ST_2|CODE_15057|SX_M|RISK_NA|AGE_30|SES_NA|SCO_NA|CD4_2|DRUG_NA|MET_NA|APP_NA|RES_1|REC_1|VEN_NA|CL_166|NAT_NA|2019-11-15",
      "cluster":95,
      "patient_attributes":{
        "ehars_uid":"ID_CEC-19-0834|ST_2|CODE_15057|SX_M|RISK_NA|AGE_30|SES_NA|SCO_NA|CD4_2|DRUG_NA|MET_NA|APP_NA|RES_1|REC_1|VEN_NA|CL_166|NAT_NA|2019-11-15",
        "ST":"ST_2",
        "RISK":"RISK_NA",
        "MET":"MET_NA",
        "NAT":"NAT_NA"
      }
    },
    {
      "id":"ID_CEC-20-1520|ST_2|CODE_15057|SX_M|RISK_3|AGE_30|SES_1|SCO_3|CD4_1|DRUG_0|MET_NA|APP_0|RES_1|REC_0|VEN_0|CL_166|NAT_mex|2020-09-23",
      "cluster":95,
      "patient_attributes":{
        "ehars_uid":"ID_CEC-20-1520|ST_2|CODE_15057|SX_M|RISK_3|AGE_30|SES_1|SCO_3|CD4_1|DRUG_0|MET_NA|APP_0|RES_1|REC_0|VEN_0|CL_166|NAT_mex|2020-09-23",
        "ST":"ST_2",
        "RISK":"RISK_3",
        "MET":"MET_NA",
        "NAT":"NAT_mex"
      }
    },
    {
      "id":"ID_CEC-21-2616|ST_2|CODE_15058|SX_M|RISK_3|AGE_23|SES_2|SCO_2|CD4_1|DRUG_0|MET_NA|APP_1|RES_1|REC_0|VEN_1|CL_106|NAT_mex|2021-02-08",
      "cluster":96,
      "patient_attributes":{
        "ehars_uid":"ID_CEC-21-2616|ST_2|CODE_15058|SX_M|RISK_3|AGE_23|SES_2|SCO_2|CD4_1|DRUG_0|MET_NA|APP_1|RES_1|REC_0|VEN_1|CL_106|NAT_mex|2021-02-08",
        "ST":"ST_2",
        "RISK":"RISK_3",
        "MET":"MET_NA",
        "NAT":"NAT_mex"
      }
    },
    {
      "id":"ID_CEC-21-2754|ST_1|CODE_09007|SX_M|RISK_3|AGE_22|SES_2|SCO_2|CD4_1|DRUG_0|MET_NA|APP_1|RES_1|REC_0|VEN_NA|CL_106|NAT_mex|2021-02-24",
      "cluster":96,
      "patient_attributes":{
        "ehars_uid":"ID_CEC-21-2754|ST_1|CODE_09007|SX_M|RISK_3|AGE_22|SES_2|SCO_2|CD4_1|DRUG_0|MET_NA|APP_1|RES_1|REC_0|VEN_NA|CL_106|NAT_mex|2021-02-24",
        "ST":"ST_1",
        "RISK":"RISK_3",
        "MET":"MET_NA",
        "NAT":"NAT_mex"
      }
    },
    {
      "id":"ID_CEC-21-3928|ST_1|CODE_09007|SX_M|RISK_2|AGE_26|SES_2|SCO_2|CD4_1|DRUG_0|MET_NA|APP_1|RES_1|REC_0|VEN_0|CL_106|NAT_mex|2021-06-09",
      "cluster":96,
      "patient_attributes":{
        "ehars_uid":"ID_CEC-21-3928|ST_1|CODE_09007|SX_M|RISK_2|AGE_26|SES_2|SCO_2|CD4_1|DRUG_0|MET_NA|APP_1|RES_1|REC_0|VEN_0|CL_106|NAT_mex|2021-06-09",
        "ST":"ST_1",
        "RISK":"RISK_2",
        "MET":"MET_NA",
        "NAT":"NAT_mex"
      }
    },
    {
      "id":"ID_CEC-22-6716|ST_1|CODE_09003|SX_M|RISK_3|AGE_20|SES_1|SCO_2|CD4_1|DRUG_1|MET_NA|APP_1|RES_1|REC_0|VEN_1|CL_106|NAT_mex|2022-03-07",
      "cluster":96,
      "patient_attributes":{
        "ehars_uid":"ID_CEC-22-6716|ST_1|CODE_09003|SX_M|RISK_3|AGE_20|SES_1|SCO_2|CD4_1|DRUG_1|MET_NA|APP_1|RES_1|REC_0|VEN_1|CL_106|NAT_mex|2022-03-07",
        "ST":"ST_1",
        "RISK":"RISK_3",
        "MET":"MET_NA",
        "NAT":"NAT_mex"
      }
    },
    {
      "id":"ID_CEC-22-8588|ST_2|CODE_15058|SX_M|RISK_3|AGE_28|SES_2|SCO_2|CD4_1|DRUG_0|MET_NA|APP_1|RES_1|REC_0|VEN_1|CL_106|NAT_mex|2022-08-12",
      "cluster":96,
      "patient_attributes":{
        "ehars_uid":"ID_CEC-22-8588|ST_2|CODE_15058|SX_M|RISK_3|AGE_28|SES_2|SCO_2|CD4_1|DRUG_0|MET_NA|APP_1|RES_1|REC_0|VEN_1|CL_106|NAT_mex|2022-08-12",
        "ST":"ST_2",
        "RISK":"RISK_3",
        "MET":"MET_NA",
        "NAT":"NAT_mex"
      }
    },
    {
      "id":"ID_CEC-19-0978|ST_1|CODE_09006|SX_M|RISK_NA|AGE_20|SES_NA|SCO_NA|CD4_1|DRUG_NA|MET_NA|APP_NA|RES_1|REC_0|VEN_NA|CL_106|NAT_NA|2019-12-04",
      "cluster":96,
      "patient_attributes":{
        "ehars_uid":"ID_CEC-19-0978|ST_1|CODE_09006|SX_M|RISK_NA|AGE_20|SES_NA|SCO_NA|CD4_1|DRUG_NA|MET_NA|APP_NA|RES_1|REC_0|VEN_NA|CL_106|NAT_NA|2019-12-04",
        "ST":"ST_1",
        "RISK":"RISK_NA",
        "MET":"MET_NA",
        "NAT":"NAT_NA"
      }
    },
    {
      "id":"ID_CEC-20-1075|ST_1|CODE_09010|SX_M|RISK_3|AGE_29|SES_2|SCO_2|CD4_2|DRUG_1|MET_NA|APP_0|RES_1|REC_0|VEN_1|CL_58|NAT_mex|2020-08-05",
      "cluster":97,
      "patient_attributes":{
        "ehars_uid":"ID_CEC-20-1075|ST_1|CODE_09010|SX_M|RISK_3|AGE_29|SES_2|SCO_2|CD4_2|DRUG_1|MET_NA|APP_0|RES_1|REC_0|VEN_1|CL_58|NAT_mex|2020-08-05",
        "ST":"ST_1",
        "RISK":"RISK_3",
        "MET":"MET_NA",
        "NAT":"NAT_mex"
      }
    },
    {
      "id":"ID_CEC-21-3724|ST_2|CODE_15033|SX_M|RISK_3|AGE_19|SES_3|SCO_2|CD4_2|DRUG_NA|MET_NA|APP_0|RES_2|REC_0|VEN_NA|CL_58|NAT_mex|2021-05-20",
      "cluster":97,
      "patient_attributes":{
        "ehars_uid":"ID_CEC-21-3724|ST_2|CODE_15033|SX_M|RISK_3|AGE_19|SES_3|SCO_2|CD4_2|DRUG_NA|MET_NA|APP_0|RES_2|REC_0|VEN_NA|CL_58|NAT_mex|2021-05-20",
        "ST":"ST_2",
        "RISK":"RISK_3",
        "MET":"MET_NA",
        "NAT":"NAT_mex"
      }
    },
    {
      "id":"ID_CEC-21-5449|ST_1|CODE_09015|SX_M|RISK_3|AGE_30|SES_2|SCO_2|CD4_1|DRUG_0|MET_NA|APP_1|RES_1|REC_0|VEN_0|CL_58|NAT_mex|2021-11-04",
      "cluster":97,
      "patient_attributes":{
        "ehars_uid":"ID_CEC-21-5449|ST_1|CODE_09015|SX_M|RISK_3|AGE_30|SES_2|SCO_2|CD4_1|DRUG_0|MET_NA|APP_1|RES_1|REC_0|VEN_0|CL_58|NAT_mex|2021-11-04",
        "ST":"ST_1",
        "RISK":"RISK_3",
        "MET":"MET_NA",
        "NAT":"NAT_mex"
      }
    },
    {
      "id":"ID_CEC-22-8502|ST_1|CODE_09010|SX_M|RISK_3|AGE_21|SES_1|SCO_1|CD4_2|DRUG_1|MET_NA|APP_0|RES_1|REC_0|VEN_0|CL_58|NAT_mex|2022-08-05",
      "cluster":97,
      "patient_attributes":{
        "ehars_uid":"ID_CEC-22-8502|ST_1|CODE_09010|SX_M|RISK_3|AGE_21|SES_1|SCO_1|CD4_2|DRUG_1|MET_NA|APP_0|RES_1|REC_0|VEN_0|CL_58|NAT_mex|2022-08-05",
        "ST":"ST_1",
        "RISK":"RISK_3",
        "MET":"MET_NA",
        "NAT":"NAT_mex"
      }
    },
    {
      "id":"ID_CEC-22-9001|ST_1|CODE_09012|SX_M|RISK_3|AGE_35|SES_2|SCO_3|CD4_1|DRUG_0|MET_NA|APP_1|RES_1|REC_0|VEN_1|CL_58|NAT_mex|2022-09-19",
      "cluster":97,
      "patient_attributes":{
        "ehars_uid":"ID_CEC-22-9001|ST_1|CODE_09012|SX_M|RISK_3|AGE_35|SES_2|SCO_3|CD4_1|DRUG_0|MET_NA|APP_1|RES_1|REC_0|VEN_1|CL_58|NAT_mex|2022-09-19",
        "ST":"ST_1",
        "RISK":"RISK_3",
        "MET":"MET_NA",
        "NAT":"NAT_mex"
      }
    },
    {
      "id":"ID_CEC-22-9003|ST_1|CODE_09010|SX_M|RISK_3|AGE_27|SES_2|SCO_3|CD4_2|DRUG_1|MET_NA|APP_1|RES_1|REC_0|VEN_0|CL_58|NAT_mex|2022-09-19",
      "cluster":97,
      "patient_attributes":{
        "ehars_uid":"ID_CEC-22-9003|ST_1|CODE_09010|SX_M|RISK_3|AGE_27|SES_2|SCO_3|CD4_2|DRUG_1|MET_NA|APP_1|RES_1|REC_0|VEN_0|CL_58|NAT_mex|2022-09-19",
        "ST":"ST_1",
        "RISK":"RISK_3",
        "MET":"MET_NA",
        "NAT":"NAT_mex"
      }
    },
    {
      "id":"ID_CEC-20-1143|ST_1|CODE_09015|SX_M|RISK_3|AGE_27|SES_2|SCO_3|CD4_1|DRUG_1|MET_NA|APP_1|RES_2|REC_0|VEN_1|CL_420|NAT_mex|2020-08-13",
      "cluster":98,
      "patient_attributes":{
        "ehars_uid":"ID_CEC-20-1143|ST_1|CODE_09015|SX_M|RISK_3|AGE_27|SES_2|SCO_3|CD4_1|DRUG_1|MET_NA|APP_1|RES_2|REC_0|VEN_1|CL_420|NAT_mex|2020-08-13",
        "ST":"ST_1",
        "RISK":"RISK_3",
        "MET":"MET_NA",
        "NAT":"NAT_mex"
      }
    },
    {
      "id":"ID_CEC-21-3833|ST_1|CODE_09016|SX_M|RISK_3|AGE_26|SES_2|SCO_3|CD4_2|DRUG_0|MET_NA|APP_1|RES_2|REC_0|VEN_0|CL_420|NAT_mex|2021-06-01",
      "cluster":98,
      "patient_attributes":{
        "ehars_uid":"ID_CEC-21-3833|ST_1|CODE_09016|SX_M|RISK_3|AGE_26|SES_2|SCO_3|CD4_2|DRUG_0|MET_NA|APP_1|RES_2|REC_0|VEN_0|CL_420|NAT_mex|2021-06-01",
        "ST":"ST_1",
        "RISK":"RISK_3",
        "MET":"MET_NA",
        "NAT":"NAT_mex"
      }
    },
    {
      "id":"ID_CEC-21-4616|ST_1|CODE_09016|SX_M|RISK_3|AGE_24|SES_1|SCO_3|CD4_2|DRUG_1|MET_1|APP_1|RES_2|REC_1|VEN_1|CL_420|NAT_mex|2021-08-19",
      "cluster":98,
      "patient_attributes":{
        "ehars_uid":"ID_CEC-21-4616|ST_1|CODE_09016|SX_M|RISK_3|AGE_24|SES_1|SCO_3|CD4_2|DRUG_1|MET_1|APP_1|RES_2|REC_1|VEN_1|CL_420|NAT_mex|2021-08-19",
        "ST":"ST_1",
        "RISK":"RISK_3",
        "MET":"MET_1",
        "NAT":"NAT_mex"
      }
    },
    {
      "id":"ID_CEC-22-6663|ST_1|CODE_09013|SX_M|RISK_2|AGE_49|SES_2|SCO_2|CD4_1|DRUG_0|MET_NA|APP_0|RES_2|REC_0|VEN_1|CL_420|NAT_mex|2022-03-02",
      "cluster":98,
      "patient_attributes":{
        "ehars_uid":"ID_CEC-22-6663|ST_1|CODE_09013|SX_M|RISK_2|AGE_49|SES_2|SCO_2|CD4_1|DRUG_0|MET_NA|APP_0|RES_2|REC_0|VEN_1|CL_420|NAT_mex|2022-03-02",
        "ST":"ST_1",
        "RISK":"RISK_2",
        "MET":"MET_NA",
        "NAT":"NAT_mex"
      }
    },
    {
      "id":"ID_CEC-22-6904|ST_1|CODE_09002|SX_M|RISK_3|AGE_20|SES_2|SCO_2|CD4_1|DRUG_1|MET_NA|APP_1|RES_2|REC_0|VEN_1|CL_420|NAT_mex|2022-03-23",
      "cluster":98,
      "patient_attributes":{
        "ehars_uid":"ID_CEC-22-6904|ST_1|CODE_09002|SX_M|RISK_3|AGE_20|SES_2|SCO_2|CD4_1|DRUG_1|MET_NA|APP_1|RES_2|REC_0|VEN_1|CL_420|NAT_mex|2022-03-23",
        "ST":"ST_1",
        "RISK":"RISK_3",
        "MET":"MET_NA",
        "NAT":"NAT_mex"
      }
    },
    {
      "id":"ID_CEC-22-8504|ST_1|CODE_09015|SX_M|RISK_3|AGE_28|SES_1|SCO_3|CD4_2|DRUG_1|MET_NA|APP_1|RES_2|REC_0|VEN_0|CL_420|NAT_NA|2022-08-05",
      "cluster":98,
      "patient_attributes":{
        "ehars_uid":"ID_CEC-22-8504|ST_1|CODE_09015|SX_M|RISK_3|AGE_28|SES_1|SCO_3|CD4_2|DRUG_1|MET_NA|APP_1|RES_2|REC_0|VEN_0|CL_420|NAT_NA|2022-08-05",
        "ST":"ST_1",
        "RISK":"RISK_3",
        "MET":"MET_NA",
        "NAT":"NAT_NA"
      }
    },
    {
      "id":"ID_CEC-20-1176|ST_2|CODE_15033|SX_M|RISK_3|AGE_19|SES_2|SCO_2|CD4_3|DRUG_0|MET_NA|APP_0|RES_1|REC_0|VEN_0|CL_13|NAT_mex|2020-08-17",
      "cluster":99,
      "patient_attributes":{
        "ehars_uid":"ID_CEC-20-1176|ST_2|CODE_15033|SX_M|RISK_3|AGE_19|SES_2|SCO_2|CD4_3|DRUG_0|MET_NA|APP_0|RES_1|REC_0|VEN_0|CL_13|NAT_mex|2020-08-17",
        "ST":"ST_2",
        "RISK":"RISK_3",
        "MET":"MET_NA",
        "NAT":"NAT_mex"
      }
    },
    {
      "id":"ID_CEC-20-2007|ST_2|CODE_15057|SX_M|RISK_3|AGE_20|SES_1|SCO_2|CD4_1|DRUG_0|MET_NA|APP_0|RES_1|REC_0|VEN_0|CL_13|NAT_mex|2020-11-12",
      "cluster":99,
      "patient_attributes":{
        "ehars_uid":"ID_CEC-20-2007|ST_2|CODE_15057|SX_M|RISK_3|AGE_20|SES_1|SCO_2|CD4_1|DRUG_0|MET_NA|APP_0|RES_1|REC_0|VEN_0|CL_13|NAT_mex|2020-11-12",
        "ST":"ST_2",
        "RISK":"RISK_3",
        "MET":"MET_NA",
        "NAT":"NAT_mex"
      }
    },
    {
      "id":"ID_CEC-20-2069|ST_2|CODE_15109|SX_M|RISK_3|AGE_20|SES_2|SCO_2|CD4_1|DRUG_1|MET_NA|APP_1|RES_1|REC_0|VEN_1|CL_13|NAT_mex|2020-11-20",
      "cluster":99,
      "patient_attributes":{
        "ehars_uid":"ID_CEC-20-2069|ST_2|CODE_15109|SX_M|RISK_3|AGE_20|SES_2|SCO_2|CD4_1|DRUG_1|MET_NA|APP_1|RES_1|REC_0|VEN_1|CL_13|NAT_mex|2020-11-20",
        "ST":"ST_2",
        "RISK":"RISK_3",
        "MET":"MET_NA",
        "NAT":"NAT_mex"
      }
    },
    {
      "id":"ID_CEC-21-2538|ST_1|CODE_09007|SX_M|RISK_3|AGE_20|SES_1|SCO_2|CD4_2|DRUG_1|MET_NA|APP_1|RES_2|REC_0|VEN_NA|CL_13|NAT_mex|2021-02-02",
      "cluster":99,
      "patient_attributes":{
        "ehars_uid":"ID_CEC-21-2538|ST_1|CODE_09007|SX_M|RISK_3|AGE_20|SES_1|SCO_2|CD4_2|DRUG_1|MET_NA|APP_1|RES_2|REC_0|VEN_NA|CL_13|NAT_mex|2021-02-02",
        "ST":"ST_1",
        "RISK":"RISK_3",
        "MET":"MET_NA",
        "NAT":"NAT_mex"
      }
    },
    {
      "id":"ID_CEC-21-3816|ST_2|CODE_15081|SX_M|RISK_3|AGE_25|SES_2|SCO_2|CD4_1|DRUG_1|MET_NA|APP_1|RES_1|REC_0|VEN_0|CL_13|NAT_mex|2021-05-31",
      "cluster":99,
      "patient_attributes":{
        "ehars_uid":"ID_CEC-21-3816|ST_2|CODE_15081|SX_M|RISK_3|AGE_25|SES_2|SCO_2|CD4_1|DRUG_1|MET_NA|APP_1|RES_1|REC_0|VEN_0|CL_13|NAT_mex|2021-05-31",
        "ST":"ST_2",
        "RISK":"RISK_3",
        "MET":"MET_NA",
        "NAT":"NAT_mex"
      }
    },
    {
      "id":"ID_CEC-21-4220|ST_1|CODE_09016|SX_M|RISK_3|AGE_20|SES_2|SCO_2|CD4_1|DRUG_0|MET_NA|APP_0|RES_1|REC_0|VEN_NA|CL_13|NAT_mex|2021-07-07",
      "cluster":99,
      "patient_attributes":{
        "ehars_uid":"ID_CEC-21-4220|ST_1|CODE_09016|SX_M|RISK_3|AGE_20|SES_2|SCO_2|CD4_1|DRUG_0|MET_NA|APP_0|RES_1|REC_0|VEN_NA|CL_13|NAT_mex|2021-07-07",
        "ST":"ST_1",
        "RISK":"RISK_3",
        "MET":"MET_NA",
        "NAT":"NAT_mex"
      }
    },
    {
      "id":"ID_CEC-20-2165|ST_1|CODE_09007|SX_M|RISK_3|AGE_54|SES_2|SCO_3|CD4_3|DRUG_0|MET_NA|APP_1|RES_1|REC_NA|VEN_0|CL_254|NAT_mex|2020-12-03",
      "cluster":100,
      "patient_attributes":{
        "ehars_uid":"ID_CEC-20-2165|ST_1|CODE_09007|SX_M|RISK_3|AGE_54|SES_2|SCO_3|CD4_3|DRUG_0|MET_NA|APP_1|RES_1|REC_NA|VEN_0|CL_254|NAT_mex|2020-12-03",
        "ST":"ST_1",
        "RISK":"RISK_3",
        "MET":"MET_NA",
        "NAT":"NAT_mex"
      }
    },
    {
      "id":"ID_CEC-21-3843|ST_1|CODE_09007|SX_M|RISK_3|AGE_27|SES_2|SCO_3|CD4_2|DRUG_1|MET_NA|APP_1|RES_1|REC_0|VEN_NA|CL_254|NAT_mex|2021-06-02",
      "cluster":100,
      "patient_attributes":{
        "ehars_uid":"ID_CEC-21-3843|ST_1|CODE_09007|SX_M|RISK_3|AGE_27|SES_2|SCO_3|CD4_2|DRUG_1|MET_NA|APP_1|RES_1|REC_0|VEN_NA|CL_254|NAT_mex|2021-06-02",
        "ST":"ST_1",
        "RISK":"RISK_3",
        "MET":"MET_NA",
        "NAT":"NAT_mex"
      }
    },
    {
      "id":"ID_CEC-21-4783|ST_1|CODE_09007|SX_M|RISK_3|AGE_30|SES_2|SCO_2|CD4_2|DRUG_1|MET_NA|APP_1|RES_1|REC_0|VEN_NA|CL_254|NAT_mex|2021-09-06",
      "cluster":100,
      "patient_attributes":{
        "ehars_uid":"ID_CEC-21-4783|ST_1|CODE_09007|SX_M|RISK_3|AGE_30|SES_2|SCO_2|CD4_2|DRUG_1|MET_NA|APP_1|RES_1|REC_0|VEN_NA|CL_254|NAT_mex|2021-09-06",
        "ST":"ST_1",
        "RISK":"RISK_3",
        "MET":"MET_NA",
        "NAT":"NAT_mex"
      }
    },
    {
      "id":"ID_CEC-22-7090|ST_1|CODE_09007|SX_M|RISK_3|AGE_28|SES_2|SCO_2|CD4_2|DRUG_1|MET_NA|APP_0|RES_1|REC_0|VEN_0|CL_254|NAT_mex|2022-04-06",
      "cluster":100,
      "patient_attributes":{
        "ehars_uid":"ID_CEC-22-7090|ST_1|CODE_09007|SX_M|RISK_3|AGE_28|SES_2|SCO_2|CD4_2|DRUG_1|MET_NA|APP_0|RES_1|REC_0|VEN_0|CL_254|NAT_mex|2022-04-06",
        "ST":"ST_1",
        "RISK":"RISK_3",
        "MET":"MET_NA",
        "NAT":"NAT_mex"
      }
    },
    {
      "id":"ID_CEC-22-8580|ST_1|CODE_09011|SX_M|RISK_3|AGE_24|SES_1|SCO_3|CD4_2|DRUG_0|MET_NA|APP_0|RES_1|REC_0|VEN_0|CL_254|NAT_mex|2022-08-12",
      "cluster":100,
      "patient_attributes":{
        "ehars_uid":"ID_CEC-22-8580|ST_1|CODE_09011|SX_M|RISK_3|AGE_24|SES_1|SCO_3|CD4_2|DRUG_0|MET_NA|APP_0|RES_1|REC_0|VEN_0|CL_254|NAT_mex|2022-08-12",
        "ST":"ST_1",
        "RISK":"RISK_3",
        "MET":"MET_NA",
        "NAT":"NAT_mex"
      }
    },
    {
      "id":"ID_CEC-20-1304|ST_1|CODE_09007|SX_M|RISK_3|AGE_30|SES_2|SCO_2|CD4_1|DRUG_1|MET_NA|APP_1|RES_1|REC_0|VEN_0|CL_254|NAT_mex|2020-08-28",
      "cluster":100,
      "patient_attributes":{
        "ehars_uid":"ID_CEC-20-1304|ST_1|CODE_09007|SX_M|RISK_3|AGE_30|SES_2|SCO_2|CD4_1|DRUG_1|MET_NA|APP_1|RES_1|REC_0|VEN_0|CL_254|NAT_mex|2020-08-28",
        "ST":"ST_1",
        "RISK":"RISK_3",
        "MET":"MET_NA",
        "NAT":"NAT_mex"
      }
    },
    {
      "id":"ID_CEC-21-5055|ST_1|CODE_09007|SX_M|RISK_3|AGE_31|SES_2|SCO_3|CD4_1|DRUG_0|MET_NA|APP_1|RES_1|REC_0|VEN_1|CL_408|NAT_mex|2021-09-30",
      "cluster":101,
      "patient_attributes":{
        "ehars_uid":"ID_CEC-21-5055|ST_1|CODE_09007|SX_M|RISK_3|AGE_31|SES_2|SCO_3|CD4_1|DRUG_0|MET_NA|APP_1|RES_1|REC_0|VEN_1|CL_408|NAT_mex|2021-09-30",
        "ST":"ST_1",
        "RISK":"RISK_3",
        "MET":"MET_NA",
        "NAT":"NAT_mex"
      }
    },
    {
      "id":"ID_CEC-21-5439|ST_2|CODE_15033|SX_M|RISK_3|AGE_35|SES_2|SCO_3|CD4_2|DRUG_1|MET_NA|APP_1|RES_1|REC_0|VEN_0|CL_408|NAT_mex|2021-11-04",
      "cluster":101,
      "patient_attributes":{
        "ehars_uid":"ID_CEC-21-5439|ST_2|CODE_15033|SX_M|RISK_3|AGE_35|SES_2|SCO_3|CD4_2|DRUG_1|MET_NA|APP_1|RES_1|REC_0|VEN_0|CL_408|NAT_mex|2021-11-04",
        "ST":"ST_2",
        "RISK":"RISK_3",
        "MET":"MET_NA",
        "NAT":"NAT_mex"
      }
    },
    {
      "id":"ID_CEC-22-8597|ST_2|CODE_15070|SX_M|RISK_3|AGE_32|SES_2|SCO_2|CD4_1|DRUG_0|MET_NA|APP_0|RES_1|REC_0|VEN_0|CL_408|NAT_mex|2022-08-12",
      "cluster":101,
      "patient_attributes":{
        "ehars_uid":"ID_CEC-22-8597|ST_2|CODE_15070|SX_M|RISK_3|AGE_32|SES_2|SCO_2|CD4_1|DRUG_0|MET_NA|APP_0|RES_1|REC_0|VEN_0|CL_408|NAT_mex|2022-08-12",
        "ST":"ST_2",
        "RISK":"RISK_3",
        "MET":"MET_NA",
        "NAT":"NAT_mex"
      }
    },
    {
      "id":"ID_CEC-22-8697|ST_1|CODE_09010|SX_M|RISK_3|AGE_31|SES_1|SCO_3|CD4_2|DRUG_0|MET_NA|APP_0|RES_1|REC_1|VEN_0|CL_408|NAT_mex|2022-08-22",
      "cluster":101,
      "patient_attributes":{
        "ehars_uid":"ID_CEC-22-8697|ST_1|CODE_09010|SX_M|RISK_3|AGE_31|SES_1|SCO_3|CD4_2|DRUG_0|MET_NA|APP_0|RES_1|REC_1|VEN_0|CL_408|NAT_mex|2022-08-22",
        "ST":"ST_1",
        "RISK":"RISK_3",
        "MET":"MET_NA",
        "NAT":"NAT_mex"
      }
    },
    {
      "id":"ID_CEC-21-2846|ST_2|CODE_15039|SX_M|RISK_3|AGE_49|SES_2|SCO_2|CD4_2|DRUG_0|MET_NA|APP_1|RES_1|REC_0|VEN_0|CL_408|NAT_mex|2021-03-04",
      "cluster":101,
      "patient_attributes":{
        "ehars_uid":"ID_CEC-21-2846|ST_2|CODE_15039|SX_M|RISK_3|AGE_49|SES_2|SCO_2|CD4_2|DRUG_0|MET_NA|APP_1|RES_1|REC_0|VEN_0|CL_408|NAT_mex|2021-03-04",
        "ST":"ST_2",
        "RISK":"RISK_3",
        "MET":"MET_NA",
        "NAT":"NAT_mex"
      }
    },
    {
      "id":"ID_CEC-20-1461|ST_1|CODE_09002|SX_M|RISK_2|AGE_36|SES_1|SCO_2|CD4_2|DRUG_NA|MET_NA|APP_NA|RES_1|REC_0|VEN_1|CL_408|NAT_mex|2020-09-17",
      "cluster":101,
      "patient_attributes":{
        "ehars_uid":"ID_CEC-20-1461|ST_1|CODE_09002|SX_M|RISK_2|AGE_36|SES_1|SCO_2|CD4_2|DRUG_NA|MET_NA|APP_NA|RES_1|REC_0|VEN_1|CL_408|NAT_mex|2020-09-17",
        "ST":"ST_1",
        "RISK":"RISK_2",
        "MET":"MET_NA",
        "NAT":"NAT_mex"
      }
    },
    {
      "id":"ID_CEC-20-1903|ST_2|CODE_15104|SX_M|RISK_3|AGE_25|SES_2|SCO_2|CD4_1|DRUG_1|MET_NA|APP_0|RES_1|REC_0|VEN_0|CL_72|NAT_mex|2020-10-30",
      "cluster":102,
      "patient_attributes":{
        "ehars_uid":"ID_CEC-20-1903|ST_2|CODE_15104|SX_M|RISK_3|AGE_25|SES_2|SCO_2|CD4_1|DRUG_1|MET_NA|APP_0|RES_1|REC_0|VEN_0|CL_72|NAT_mex|2020-10-30",
        "ST":"ST_2",
        "RISK":"RISK_3",
        "MET":"MET_NA",
        "NAT":"NAT_mex"
      }
    },
    {
      "id":"ID_CEC-20-1960|ST_1|CODE_09005|SX_M|RISK_3|AGE_25|SES_1|SCO_3|CD4_2|DRUG_0|MET_NA|APP_0|RES_1|REC_0|VEN_0|CL_72|NAT_mex|2020-11-06",
      "cluster":102,
      "patient_attributes":{
        "ehars_uid":"ID_CEC-20-1960|ST_1|CODE_09005|SX_M|RISK_3|AGE_25|SES_1|SCO_3|CD4_2|DRUG_0|MET_NA|APP_0|RES_1|REC_0|VEN_0|CL_72|NAT_mex|2020-11-06",
        "ST":"ST_1",
        "RISK":"RISK_3",
        "MET":"MET_NA",
        "NAT":"NAT_mex"
      }
    },
    {
      "id":"ID_CEC-20-2110|ST_1|CODE_09015|SX_M|RISK_2|AGE_40|SES_1|SCO_2|CD4_1|DRUG_0|MET_NA|APP_1|RES_1|REC_0|VEN_0|CL_NA|NAT_mex|2020-11-26",
      "cluster":102,
      "patient_attributes":{
        "ehars_uid":"ID_CEC-20-2110|ST_1|CODE_09015|SX_M|RISK_2|AGE_40|SES_1|SCO_2|CD4_1|DRUG_0|MET_NA|APP_1|RES_1|REC_0|VEN_0|CL_NA|NAT_mex|2020-11-26",
        "ST":"ST_1",
        "RISK":"RISK_2",
        "MET":"MET_NA",
        "NAT":"NAT_mex"
      }
    },
    {
      "id":"ID_CEC-21-5573|ST_1|CODE_09012|SX_M|RISK_3|AGE_22|SES_2|SCO_2|CD4_1|DRUG_0|MET_NA|APP_1|RES_1|REC_0|VEN_0|CL_72|NAT_mex|2021-11-17",
      "cluster":102,
      "patient_attributes":{
        "ehars_uid":"ID_CEC-21-5573|ST_1|CODE_09012|SX_M|RISK_3|AGE_22|SES_2|SCO_2|CD4_1|DRUG_0|MET_NA|APP_1|RES_1|REC_0|VEN_0|CL_72|NAT_mex|2021-11-17",
        "ST":"ST_1",
        "RISK":"RISK_3",
        "MET":"MET_NA",
        "NAT":"NAT_mex"
      }
    },
    {
      "id":"ID_CEC-22-7389|ST_1|CODE_09005|SX_M|RISK_3|AGE_30|SES_2|SCO_2|CD4_1|DRUG_0|MET_NA|APP_0|RES_1|REC_0|VEN_0|CL_72|NAT_mex|2022-05-04",
      "cluster":102,
      "patient_attributes":{
        "ehars_uid":"ID_CEC-22-7389|ST_1|CODE_09005|SX_M|RISK_3|AGE_30|SES_2|SCO_2|CD4_1|DRUG_0|MET_NA|APP_0|RES_1|REC_0|VEN_0|CL_72|NAT_mex|2022-05-04",
        "ST":"ST_1",
        "RISK":"RISK_3",
        "MET":"MET_NA",
        "NAT":"NAT_mex"
      }
    },
    {
      "id":"ID_CEC-22-7765|ST_1|CODE_09007|SX_M|RISK_3|AGE_27|SES_2|SCO_3|CD4_2|DRUG_0|MET_NA|APP_0|RES_1|REC_0|VEN_0|CL_72|NAT_mex|2022-06-01",
      "cluster":102,
      "patient_attributes":{
        "ehars_uid":"ID_CEC-22-7765|ST_1|CODE_09007|SX_M|RISK_3|AGE_27|SES_2|SCO_3|CD4_2|DRUG_0|MET_NA|APP_0|RES_1|REC_0|VEN_0|CL_72|NAT_mex|2022-06-01",
        "ST":"ST_1",
        "RISK":"RISK_3",
        "MET":"MET_NA",
        "NAT":"NAT_mex"
      }
    },
    {
      "id":"ID_CEC-20-2133|ST_1|CODE_09013|SX_M|RISK_3|AGE_51|SES_2|SCO_3|CD4_1|DRUG_1|MET_NA|APP_0|RES_1|REC_0|VEN_0|CL_36|NAT_mex|2020-11-30",
      "cluster":103,
      "patient_attributes":{
        "ehars_uid":"ID_CEC-20-2133|ST_1|CODE_09013|SX_M|RISK_3|AGE_51|SES_2|SCO_3|CD4_1|DRUG_1|MET_NA|APP_0|RES_1|REC_0|VEN_0|CL_36|NAT_mex|2020-11-30",
        "ST":"ST_1",
        "RISK":"RISK_3",
        "MET":"MET_NA",
        "NAT":"NAT_mex"
      }
    },
    {
      "id":"ID_CEC-21-3462|ST_2|CODE_15120|SX_M|RISK_3|AGE_20|SES_1|SCO_2|CD4_2|DRUG_1|MET_NA|APP_1|RES_2|REC_0|VEN_1|CL_36|NAT_mex|2021-04-27",
      "cluster":103,
      "patient_attributes":{
        "ehars_uid":"ID_CEC-21-3462|ST_2|CODE_15120|SX_M|RISK_3|AGE_20|SES_1|SCO_2|CD4_2|DRUG_1|MET_NA|APP_1|RES_2|REC_0|VEN_1|CL_36|NAT_mex|2021-04-27",
        "ST":"ST_2",
        "RISK":"RISK_3",
        "MET":"MET_NA",
        "NAT":"NAT_mex"
      }
    },
    {
      "id":"ID_CEC-21-4205|ST_1|CODE_09005|SX_M|RISK_NA|AGE_24|SES_NA|SCO_NA|CD4_1|DRUG_NA|MET_NA|APP_NA|RES_2|REC_0|VEN_NA|CL_36|NAT_NA|2021-07-05",
      "cluster":103,
      "patient_attributes":{
        "ehars_uid":"ID_CEC-21-4205|ST_1|CODE_09005|SX_M|RISK_NA|AGE_24|SES_NA|SCO_NA|CD4_1|DRUG_NA|MET_NA|APP_NA|RES_2|REC_0|VEN_NA|CL_36|NAT_NA|2021-07-05",
        "ST":"ST_1",
        "RISK":"RISK_NA",
        "MET":"MET_NA",
        "NAT":"NAT_NA"
      }
    },
    {
      "id":"ID_CEC-21-5070|ST_1|CODE_09004|SX_M|RISK_NA|AGE_29|SES_NA|SCO_NA|CD4_2|DRUG_NA|MET_NA|APP_NA|RES_1|REC_0|VEN_NA|CL_36|NAT_NA|2021-10-01",
      "cluster":103,
      "patient_attributes":{
        "ehars_uid":"ID_CEC-21-5070|ST_1|CODE_09004|SX_M|RISK_NA|AGE_29|SES_NA|SCO_NA|CD4_2|DRUG_NA|MET_NA|APP_NA|RES_1|REC_0|VEN_NA|CL_36|NAT_NA|2021-10-01",
        "ST":"ST_1",
        "RISK":"RISK_NA",
        "MET":"MET_NA",
        "NAT":"NAT_NA"
      }
    },
    {
      "id":"ID_CEC-22-6575|ST_2|CODE_15057|SX_M|RISK_3|AGE_22|SES_2|SCO_2|CD4_2|DRUG_1|MET_NA|APP_1|RES_1|REC_0|VEN_1|CL_36|NAT_mex|2022-02-23",
      "cluster":103,
      "patient_attributes":{
        "ehars_uid":"ID_CEC-22-6575|ST_2|CODE_15057|SX_M|RISK_3|AGE_22|SES_2|SCO_2|CD4_2|DRUG_1|MET_NA|APP_1|RES_1|REC_0|VEN_1|CL_36|NAT_mex|2022-02-23",
        "ST":"ST_2",
        "RISK":"RISK_3",
        "MET":"MET_NA",
        "NAT":"NAT_mex"
      }
    },
    {
      "id":"ID_CEC-22-6576|ST_2|CODE_15057|SX_M|RISK_3|AGE_22|SES_2|SCO_2|CD4_2|DRUG_1|MET_NA|APP_1|RES_1|REC_1|VEN_0|CL_36|NAT_mex|2022-02-23",
      "cluster":103,
      "patient_attributes":{
        "ehars_uid":"ID_CEC-22-6576|ST_2|CODE_15057|SX_M|RISK_3|AGE_22|SES_2|SCO_2|CD4_2|DRUG_1|MET_NA|APP_1|RES_1|REC_1|VEN_0|CL_36|NAT_mex|2022-02-23",
        "ST":"ST_2",
        "RISK":"RISK_3",
        "MET":"MET_NA",
        "NAT":"NAT_mex"
      }
    },
    {
      "id":"ID_CEC-22-6574|ST_1|CODE_09007|SX_M|RISK_3|AGE_34|SES_2|SCO_2|CD4_1|DRUG_0|MET_NA|APP_0|RES_1|REC_0|VEN_0|CL_507|NAT_mex|2022-02-23",
      "cluster":104,
      "patient_attributes":{
        "ehars_uid":"ID_CEC-22-6574|ST_1|CODE_09007|SX_M|RISK_3|AGE_34|SES_2|SCO_2|CD4_1|DRUG_0|MET_NA|APP_0|RES_1|REC_0|VEN_0|CL_507|NAT_mex|2022-02-23",
        "ST":"ST_1",
        "RISK":"RISK_3",
        "MET":"MET_NA",
        "NAT":"NAT_mex"
      }
    },
    {
      "id":"ID_CEC-21-3519|ST_1|CODE_09007|SX_M|RISK_3|AGE_22|SES_2|SCO_3|CD4_2|DRUG_0|MET_NA|APP_1|RES_1|REC_0|VEN_1|CL_507|NAT_mex|2021-05-03",
      "cluster":104,
      "patient_attributes":{
        "ehars_uid":"ID_CEC-21-3519|ST_1|CODE_09007|SX_M|RISK_3|AGE_22|SES_2|SCO_3|CD4_2|DRUG_0|MET_NA|APP_1|RES_1|REC_0|VEN_1|CL_507|NAT_mex|2021-05-03",
        "ST":"ST_1",
        "RISK":"RISK_3",
        "MET":"MET_NA",
        "NAT":"NAT_mex"
      }
    },
    {
      "id":"ID_CEC-22-7554|ST_1|CODE_09007|SX_M|RISK_3|AGE_38|SES_1|SCO_2|CD4_1|DRUG_1|MET_NA|APP_1|RES_1|REC_0|VEN_NA|CL_507|NAT_mex|2022-05-17",
      "cluster":104,
      "patient_attributes":{
        "ehars_uid":"ID_CEC-22-7554|ST_1|CODE_09007|SX_M|RISK_3|AGE_38|SES_1|SCO_2|CD4_1|DRUG_1|MET_NA|APP_1|RES_1|REC_0|VEN_NA|CL_507|NAT_mex|2022-05-17",
        "ST":"ST_1",
        "RISK":"RISK_3",
        "MET":"MET_NA",
        "NAT":"NAT_mex"
      }
    },
    {
      "id":"ID_CEC-22-8829|ST_1|CODE_09016|SX_M|RISK_3|AGE_22|SES_2|SCO_3|CD4_1|DRUG_0|MET_NA|APP_1|RES_1|REC_0|VEN_0|CL_507|NAT_mex|2022-09-01",
      "cluster":104,
      "patient_attributes":{
        "ehars_uid":"ID_CEC-22-8829|ST_1|CODE_09016|SX_M|RISK_3|AGE_22|SES_2|SCO_3|CD4_1|DRUG_0|MET_NA|APP_1|RES_1|REC_0|VEN_0|CL_507|NAT_mex|2022-09-01",
        "ST":"ST_1",
        "RISK":"RISK_3",
        "MET":"MET_NA",
        "NAT":"NAT_mex"
      }
    },
    {
      "id":"ID_CEC-22-9731|ST_1|CODE_09006|SX_M|RISK_3|AGE_22|SES_1|SCO_2|CD4_2|DRUG_1|MET_NA|APP_0|RES_2|REC_0|VEN_0|CL_507|NAT_mex|2022-12-02",
      "cluster":104,
      "patient_attributes":{
        "ehars_uid":"ID_CEC-22-9731|ST_1|CODE_09006|SX_M|RISK_3|AGE_22|SES_1|SCO_2|CD4_2|DRUG_1|MET_NA|APP_0|RES_2|REC_0|VEN_0|CL_507|NAT_mex|2022-12-02",
        "ST":"ST_1",
        "RISK":"RISK_3",
        "MET":"MET_NA",
        "NAT":"NAT_mex"
      }
    },
    {
      "id":"ID_CEC-22-9183|ST_1|CODE_09014|SX_M|RISK_3|AGE_31|SES_2|SCO_3|CD4_2|DRUG_0|MET_NA|APP_1|RES_1|REC_0|VEN_0|CL_507|NAT_mex|2022-10-03",
      "cluster":104,
      "patient_attributes":{
        "ehars_uid":"ID_CEC-22-9183|ST_1|CODE_09014|SX_M|RISK_3|AGE_31|SES_2|SCO_3|CD4_2|DRUG_0|MET_NA|APP_1|RES_1|REC_0|VEN_0|CL_507|NAT_mex|2022-10-03",
        "ST":"ST_1",
        "RISK":"RISK_3",
        "MET":"MET_NA",
        "NAT":"NAT_mex"
      }
    },
    {
      "id":"ID_CEC-21-3907|ST_1|CODE_09010|SX_M|RISK_3|AGE_24|SES_2|SCO_2|CD4_2|DRUG_0|MET_NA|APP_1|RES_1|REC_1|VEN_0|CL_17|NAT_mex|2021-06-08",
      "cluster":105,
      "patient_attributes":{
        "ehars_uid":"ID_CEC-21-3907|ST_1|CODE_09010|SX_M|RISK_3|AGE_24|SES_2|SCO_2|CD4_2|DRUG_0|MET_NA|APP_1|RES_1|REC_1|VEN_0|CL_17|NAT_mex|2021-06-08",
        "ST":"ST_1",
        "RISK":"RISK_3",
        "MET":"MET_NA",
        "NAT":"NAT_mex"
      }
    },
    {
      "id":"ID_CEC-21-4635|ST_1|CODE_09010|SX_M|RISK_3|AGE_29|SES_2|SCO_3|CD4_1|DRUG_1|MET_NA|APP_0|RES_1|REC_0|VEN_0|CL_17|NAT_mex|2021-08-20",
      "cluster":105,
      "patient_attributes":{
        "ehars_uid":"ID_CEC-21-4635|ST_1|CODE_09010|SX_M|RISK_3|AGE_29|SES_2|SCO_3|CD4_1|DRUG_1|MET_NA|APP_0|RES_1|REC_0|VEN_0|CL_17|NAT_mex|2021-08-20",
        "ST":"ST_1",
        "RISK":"RISK_3",
        "MET":"MET_NA",
        "NAT":"NAT_mex"
      }
    },
    {
      "id":"ID_CEC-21-5092|ST_1|CODE_09014|SX_M|RISK_NA|AGE_21|SES_NA|SCO_NA|CD4_2|DRUG_NA|MET_NA|APP_NA|RES_1|REC_1|VEN_NA|CL_17|NAT_NA|2021-10-05",
      "cluster":105,
      "patient_attributes":{
        "ehars_uid":"ID_CEC-21-5092|ST_1|CODE_09014|SX_M|RISK_NA|AGE_21|SES_NA|SCO_NA|CD4_2|DRUG_NA|MET_NA|APP_NA|RES_1|REC_1|VEN_NA|CL_17|NAT_NA|2021-10-05",
        "ST":"ST_1",
        "RISK":"RISK_NA",
        "MET":"MET_NA",
        "NAT":"NAT_NA"
      }
    },
    {
      "id":"ID_CEC-21-5660|ST_2|CODE_15031|SX_M|RISK_NA|AGE_37|SES_NA|SCO_NA|CD4_1|DRUG_NA|MET_NA|APP_NA|RES_1|REC_0|VEN_NA|CL_17|NAT_NA|2021-11-23",
      "cluster":105,
      "patient_attributes":{
        "ehars_uid":"ID_CEC-21-5660|ST_2|CODE_15031|SX_M|RISK_NA|AGE_37|SES_NA|SCO_NA|CD4_1|DRUG_NA|MET_NA|APP_NA|RES_1|REC_0|VEN_NA|CL_17|NAT_NA|2021-11-23",
        "ST":"ST_2",
        "RISK":"RISK_NA",
        "MET":"MET_NA",
        "NAT":"NAT_NA"
      }
    },
    {
      "id":"ID_CEC-22-7718|ST_2|CODE_15002|SX_M|RISK_3|AGE_19|SES_1|SCO_2|CD4_2|DRUG_1|MET_NA|APP_0|RES_1|REC_1|VEN_0|CL_17|NAT_mex|2022-05-27",
      "cluster":105,
      "patient_attributes":{
        "ehars_uid":"ID_CEC-22-7718|ST_2|CODE_15002|SX_M|RISK_3|AGE_19|SES_1|SCO_2|CD4_2|DRUG_1|MET_NA|APP_0|RES_1|REC_1|VEN_0|CL_17|NAT_mex|2022-05-27",
        "ST":"ST_2",
        "RISK":"RISK_3",
        "MET":"MET_NA",
        "NAT":"NAT_mex"
      }
    },
    {
      "id":"ID_CEC-22-7905|ST_1|CODE_09010|SX_M|RISK_3|AGE_27|SES_1|SCO_2|CD4_1|DRUG_1|MET_NA|APP_1|RES_1|REC_0|VEN_1|CL_17|NAT_mex|2022-06-09",
      "cluster":105,
      "patient_attributes":{
        "ehars_uid":"ID_CEC-22-7905|ST_1|CODE_09010|SX_M|RISK_3|AGE_27|SES_1|SCO_2|CD4_1|DRUG_1|MET_NA|APP_1|RES_1|REC_0|VEN_1|CL_17|NAT_mex|2022-06-09",
        "ST":"ST_1",
        "RISK":"RISK_3",
        "MET":"MET_NA",
        "NAT":"NAT_mex"
      }
    },
    {
      "id":"ID_CEC-21-4316|ST_2|CODE_15104|SX_M|RISK_3|AGE_28|SES_1|SCO_2|CD4_1|DRUG_0|MET_NA|APP_0|RES_2|REC_0|VEN_1|CL_429|NAT_mex|2021-07-14",
      "cluster":106,
      "patient_attributes":{
        "ehars_uid":"ID_CEC-21-4316|ST_2|CODE_15104|SX_M|RISK_3|AGE_28|SES_1|SCO_2|CD4_1|DRUG_0|MET_NA|APP_0|RES_2|REC_0|VEN_1|CL_429|NAT_mex|2021-07-14",
        "ST":"ST_2",
        "RISK":"RISK_3",
        "MET":"MET_NA",
        "NAT":"NAT_mex"
      }
    },
    {
      "id":"ID_CEC-21-5714|ST_2|CODE_15104|SX_M|RISK_3|AGE_22|SES_2|SCO_2|CD4_1|DRUG_0|MET_NA|APP_1|RES_1|REC_0|VEN_1|CL_429|NAT_mex|2021-11-26",
      "cluster":106,
      "patient_attributes":{
        "ehars_uid":"ID_CEC-21-5714|ST_2|CODE_15104|SX_M|RISK_3|AGE_22|SES_2|SCO_2|CD4_1|DRUG_0|MET_NA|APP_1|RES_1|REC_0|VEN_1|CL_429|NAT_mex|2021-11-26",
        "ST":"ST_2",
        "RISK":"RISK_3",
        "MET":"MET_NA",
        "NAT":"NAT_mex"
      }
    },
    {
      "id":"ID_CEC-22-7024|ST_1|CODE_07106|SX_M|RISK_3|AGE_31|SES_1|SCO_3|CD4_1|DRUG_1|MET_1|APP_0|RES_2|REC_0|VEN_1|CL_429|NAT_mex|2022-03-31",
      "cluster":106,
      "patient_attributes":{
        "ehars_uid":"ID_CEC-22-7024|ST_1|CODE_07106|SX_M|RISK_3|AGE_31|SES_1|SCO_3|CD4_1|DRUG_1|MET_1|APP_0|RES_2|REC_0|VEN_1|CL_429|NAT_mex|2022-03-31",
        "ST":"ST_1",
        "RISK":"RISK_3",
        "MET":"MET_1",
        "NAT":"NAT_mex"
      }
    },
    {
      "id":"ID_CEC-22-8403|ST_2|CODE_15033|SX_M|RISK_NA|AGE_26|SES_NA|SCO_NA|CD4_1|DRUG_NA|MET_NA|APP_NA|RES_2|REC_0|VEN_NA|CL_429|NAT_NA|2022-07-21",
      "cluster":106,
      "patient_attributes":{
        "ehars_uid":"ID_CEC-22-8403|ST_2|CODE_15033|SX_M|RISK_NA|AGE_26|SES_NA|SCO_NA|CD4_1|DRUG_NA|MET_NA|APP_NA|RES_2|REC_0|VEN_NA|CL_429|NAT_NA|2022-07-21",
        "ST":"ST_2",
        "RISK":"RISK_NA",
        "MET":"MET_NA",
        "NAT":"NAT_NA"
      }
    },
    {
      "id":"ID_CEC-22-9131|ST_1|CODE_09013|SX_M|RISK_NA|AGE_32|SES_NA|SCO_NA|CD4_2|DRUG_NA|MET_NA|APP_NA|RES_2|REC_1|VEN_NA|CL_429|NAT_NA|2022-09-28",
      "cluster":106,
      "patient_attributes":{
        "ehars_uid":"ID_CEC-22-9131|ST_1|CODE_09013|SX_M|RISK_NA|AGE_32|SES_NA|SCO_NA|CD4_2|DRUG_NA|MET_NA|APP_NA|RES_2|REC_1|VEN_NA|CL_429|NAT_NA|2022-09-28",
        "ST":"ST_1",
        "RISK":"RISK_NA",
        "MET":"MET_NA",
        "NAT":"NAT_NA"
      }
    },
    {
      "id":"ID_CEC-21-4089|ST_2|CODE_15104|SX_M|RISK_3|AGE_21|SES_2|SCO_2|CD4_2|DRUG_1|MET_NA|APP_0|RES_1|REC_0|VEN_0|CL_429|NAT_mex|2021-06-23",
      "cluster":106,
      "patient_attributes":{
        "ehars_uid":"ID_CEC-21-4089|ST_2|CODE_15104|SX_M|RISK_3|AGE_21|SES_2|SCO_2|CD4_2|DRUG_1|MET_NA|APP_0|RES_1|REC_0|VEN_0|CL_429|NAT_mex|2021-06-23",
        "ST":"ST_2",
        "RISK":"RISK_3",
        "MET":"MET_NA",
        "NAT":"NAT_mex"
      }
    },
    {
      "id":"ID_CEC-21-4856|ST_2|CODE_15031|SX_M|RISK_3|AGE_38|SES_1|SCO_3|CD4_1|DRUG_0|MET_NA|APP_1|RES_1|REC_0|VEN_1|CL_403|NAT_mex|2021-09-14",
      "cluster":107,
      "patient_attributes":{
        "ehars_uid":"ID_CEC-21-4856|ST_2|CODE_15031|SX_M|RISK_3|AGE_38|SES_1|SCO_3|CD4_1|DRUG_0|MET_NA|APP_1|RES_1|REC_0|VEN_1|CL_403|NAT_mex|2021-09-14",
        "ST":"ST_2",
        "RISK":"RISK_3",
        "MET":"MET_NA",
        "NAT":"NAT_mex"
      }
    },
    {
      "id":"ID_CEC-21-5311|ST_1|CODE_09011|SX_M|RISK_3|AGE_31|SES_2|SCO_3|CD4_2|DRUG_1|MET_NA|APP_1|RES_1|REC_0|VEN_0|CL_403|NAT_mex|2021-10-21",
      "cluster":107,
      "patient_attributes":{
        "ehars_uid":"ID_CEC-21-5311|ST_1|CODE_09011|SX_M|RISK_3|AGE_31|SES_2|SCO_3|CD4_2|DRUG_1|MET_NA|APP_1|RES_1|REC_0|VEN_0|CL_403|NAT_mex|2021-10-21",
        "ST":"ST_1",
        "RISK":"RISK_3",
        "MET":"MET_NA",
        "NAT":"NAT_mex"
      }
    },
    {
      "id":"ID_CEC-22-7149|ST_1|CODE_09010|SX_M|RISK_3|AGE_32|SES_2|SCO_2|CD4_1|DRUG_1|MET_NA|APP_1|RES_1|REC_0|VEN_1|CL_403|NAT_mex|2022-04-12",
      "cluster":107,
      "patient_attributes":{
        "ehars_uid":"ID_CEC-22-7149|ST_1|CODE_09010|SX_M|RISK_3|AGE_32|SES_2|SCO_2|CD4_1|DRUG_1|MET_NA|APP_1|RES_1|REC_0|VEN_1|CL_403|NAT_mex|2022-04-12",
        "ST":"ST_1",
        "RISK":"RISK_3",
        "MET":"MET_NA",
        "NAT":"NAT_mex"
      }
    },
    {
      "id":"ID_CEC-22-8427|ST_1|CODE_09007|SX_M|RISK_3|AGE_24|SES_1|SCO_2|CD4_2|DRUG_1|MET_NA|APP_1|RES_1|REC_0|VEN_1|CL_403|NAT_mex|2022-08-01",
      "cluster":107,
      "patient_attributes":{
        "ehars_uid":"ID_CEC-22-8427|ST_1|CODE_09007|SX_M|RISK_3|AGE_24|SES_1|SCO_2|CD4_2|DRUG_1|MET_NA|APP_1|RES_1|REC_0|VEN_1|CL_403|NAT_mex|2022-08-01",
        "ST":"ST_1",
        "RISK":"RISK_3",
        "MET":"MET_NA",
        "NAT":"NAT_mex"
      }
    },
    {
      "id":"ID_CEC-22-9278|ST_2|CODE_15013|SX_M|RISK_3|AGE_20|SES_2|SCO_2|CD4_1|DRUG_0|MET_NA|APP_0|RES_1|REC_0|VEN_0|CL_403|NAT_mex|2022-10-12",
      "cluster":107,
      "patient_attributes":{
        "ehars_uid":"ID_CEC-22-9278|ST_2|CODE_15013|SX_M|RISK_3|AGE_20|SES_2|SCO_2|CD4_1|DRUG_0|MET_NA|APP_0|RES_1|REC_0|VEN_0|CL_403|NAT_mex|2022-10-12",
        "ST":"ST_2",
        "RISK":"RISK_3",
        "MET":"MET_NA",
        "NAT":"NAT_mex"
      }
    },
    {
      "id":"ID_CEC-22-9297|ST_1|CODE_09007|SX_M|RISK_3|AGE_28|SES_2|SCO_2|CD4_2|DRUG_1|MET_NA|APP_1|RES_1|REC_0|VEN_0|CL_403|NAT_mex|2022-10-13",
      "cluster":107,
      "patient_attributes":{
        "ehars_uid":"ID_CEC-22-9297|ST_1|CODE_09007|SX_M|RISK_3|AGE_28|SES_2|SCO_2|CD4_2|DRUG_1|MET_NA|APP_1|RES_1|REC_0|VEN_0|CL_403|NAT_mex|2022-10-13",
        "ST":"ST_1",
        "RISK":"RISK_3",
        "MET":"MET_NA",
        "NAT":"NAT_mex"
      }
    },
    {
      "id":"ID_CEC-22-9032|ST_2|CODE_15013|SX_M|RISK_NA|AGE_30|SES_NA|SCO_NA|CD4_2|DRUG_NA|MET_NA|APP_NA|RES_1|REC_0|VEN_NA|CL_68|NAT_NA|2022-09-21",
      "cluster":108,
      "patient_attributes":{
        "ehars_uid":"ID_CEC-22-9032|ST_2|CODE_15013|SX_M|RISK_NA|AGE_30|SES_NA|SCO_NA|CD4_2|DRUG_NA|MET_NA|APP_NA|RES_1|REC_0|VEN_NA|CL_68|NAT_NA|2022-09-21",
        "ST":"ST_2",
        "RISK":"RISK_NA",
        "MET":"MET_NA",
        "NAT":"NAT_NA"
      }
    },
    {
      "id":"ID_CEC-19-0039|ST_1|CODE_09016|SX_M|RISK_NA|AGE_31|SES_NA|SCO_NA|CD4_2|DRUG_NA|MET_NA|APP_NA|RES_1|REC_0|VEN_NA|CL_68|NAT_NA|2019-07-24",
      "cluster":108,
      "patient_attributes":{
        "ehars_uid":"ID_CEC-19-0039|ST_1|CODE_09016|SX_M|RISK_NA|AGE_31|SES_NA|SCO_NA|CD4_2|DRUG_NA|MET_NA|APP_NA|RES_1|REC_0|VEN_NA|CL_68|NAT_NA|2019-07-24",
        "ST":"ST_1",
        "RISK":"RISK_NA",
        "MET":"MET_NA",
        "NAT":"NAT_NA"
      }
    },
    {
      "id":"ID_CEC-19-0365|ST_2|CODE_15013|SX_M|RISK_NA|AGE_24|SES_NA|SCO_NA|CD4_2|DRUG_NA|MET_NA|APP_NA|RES_2|REC_1|VEN_NA|CL_68|NAT_NA|2019-09-24",
      "cluster":108,
      "patient_attributes":{
        "ehars_uid":"ID_CEC-19-0365|ST_2|CODE_15013|SX_M|RISK_NA|AGE_24|SES_NA|SCO_NA|CD4_2|DRUG_NA|MET_NA|APP_NA|RES_2|REC_1|VEN_NA|CL_68|NAT_NA|2019-09-24",
        "ST":"ST_2",
        "RISK":"RISK_NA",
        "MET":"MET_NA",
        "NAT":"NAT_NA"
      }
    },
    {
      "id":"ID_CEC-21-2800|ST_2|CODE_15057|SX_M|RISK_3|AGE_27|SES_2|SCO_2|CD4_2|DRUG_0|MET_NA|APP_0|RES_1|REC_0|VEN_1|CL_NA|NAT_mex|2021-03-01",
      "cluster":108,
      "patient_attributes":{
        "ehars_uid":"ID_CEC-21-2800|ST_2|CODE_15057|SX_M|RISK_3|AGE_27|SES_2|SCO_2|CD4_2|DRUG_0|MET_NA|APP_0|RES_1|REC_0|VEN_1|CL_NA|NAT_mex|2021-03-01",
        "ST":"ST_2",
        "RISK":"RISK_3",
        "MET":"MET_NA",
        "NAT":"NAT_mex"
      }
    },
    {
      "id":"ID_CEC-22-9033|ST_2|CODE_15013|SX_M|RISK_3|AGE_33|SES_1|SCO_2|CD4_1|DRUG_1|MET_NA|APP_0|RES_1|REC_0|VEN_0|CL_68|NAT_mex|2022-09-21",
      "cluster":108,
      "patient_attributes":{
        "ehars_uid":"ID_CEC-22-9033|ST_2|CODE_15013|SX_M|RISK_3|AGE_33|SES_1|SCO_2|CD4_1|DRUG_1|MET_NA|APP_0|RES_1|REC_0|VEN_0|CL_68|NAT_mex|2022-09-21",
        "ST":"ST_2",
        "RISK":"RISK_3",
        "MET":"MET_NA",
        "NAT":"NAT_mex"
      }
    },
    {
      "id":"ID_CEC-19-0060|ST_1|CODE_09005|SX_M|RISK_NA|AGE_35|SES_NA|SCO_NA|CD4_2|DRUG_NA|MET_NA|APP_NA|RES_1|REC_0|VEN_NA|CL_93|NAT_NA|2019-07-24",
      "cluster":109,
      "patient_attributes":{
        "ehars_uid":"ID_CEC-19-0060|ST_1|CODE_09005|SX_M|RISK_NA|AGE_35|SES_NA|SCO_NA|CD4_2|DRUG_NA|MET_NA|APP_NA|RES_1|REC_0|VEN_NA|CL_93|NAT_NA|2019-07-24",
        "ST":"ST_1",
        "RISK":"RISK_NA",
        "MET":"MET_NA",
        "NAT":"NAT_NA"
      }
    },
    {
      "id":"ID_CEC-19-0998|ST_1|CODE_09003|SX_M|RISK_NA|AGE_31|SES_NA|SCO_NA|CD4_2|DRUG_NA|MET_NA|APP_NA|RES_1|REC_0|VEN_NA|CL_93|NAT_NA|2019-12-09",
      "cluster":109,
      "patient_attributes":{
        "ehars_uid":"ID_CEC-19-0998|ST_1|CODE_09003|SX_M|RISK_NA|AGE_31|SES_NA|SCO_NA|CD4_2|DRUG_NA|MET_NA|APP_NA|RES_1|REC_0|VEN_NA|CL_93|NAT_NA|2019-12-09",
        "ST":"ST_1",
        "RISK":"RISK_NA",
        "MET":"MET_NA",
        "NAT":"NAT_NA"
      }
    },
    {
      "id":"ID_CEC-20-1737|ST_1|CODE_09015|SX_M|RISK_3|AGE_28|SES_1|SCO_3|CD4_2|DRUG_1|MET_NA|APP_1|RES_1|REC_0|VEN_0|CL_93|NAT_ven|2020-10-15",
      "cluster":109,
      "patient_attributes":{
        "ehars_uid":"ID_CEC-20-1737|ST_1|CODE_09015|SX_M|RISK_3|AGE_28|SES_1|SCO_3|CD4_2|DRUG_1|MET_NA|APP_1|RES_1|REC_0|VEN_0|CL_93|NAT_ven|2020-10-15",
        "ST":"ST_1",
        "RISK":"RISK_3",
        "MET":"MET_NA",
        "NAT":"NAT_ven"
      }
    },
    {
      "id":"ID_CEC-21-4867|ST_1|CODE_09005|SX_M|RISK_3|AGE_26|SES_2|SCO_2|CD4_1|DRUG_1|MET_NA|APP_1|RES_1|REC_0|VEN_NA|CL_93|NAT_mex|2021-09-17",
      "cluster":109,
      "patient_attributes":{
        "ehars_uid":"ID_CEC-21-4867|ST_1|CODE_09005|SX_M|RISK_3|AGE_26|SES_2|SCO_2|CD4_1|DRUG_1|MET_NA|APP_1|RES_1|REC_0|VEN_NA|CL_93|NAT_mex|2021-09-17",
        "ST":"ST_1",
        "RISK":"RISK_3",
        "MET":"MET_NA",
        "NAT":"NAT_mex"
      }
    },
    {
      "id":"ID_CEC-22-9420|ST_1|CODE_09015|SX_M|RISK_3|AGE_34|SES_2|SCO_3|CD4_1|DRUG_1|MET_NA|APP_1|RES_1|REC_0|VEN_1|CL_93|NAT_mex|2022-10-26",
      "cluster":109,
      "patient_attributes":{
        "ehars_uid":"ID_CEC-22-9420|ST_1|CODE_09015|SX_M|RISK_3|AGE_34|SES_2|SCO_3|CD4_1|DRUG_1|MET_NA|APP_1|RES_1|REC_0|VEN_1|CL_93|NAT_mex|2022-10-26",
        "ST":"ST_1",
        "RISK":"RISK_3",
        "MET":"MET_NA",
        "NAT":"NAT_mex"
      }
    },
    {
      "id":"ID_CEC-19-0081|ST_1|CODE_09014|SX_M|RISK_NA|AGE_47|SES_NA|SCO_NA|CD4_3|DRUG_NA|MET_NA|APP_NA|RES_1|REC_NA|VEN_NA|CL_705|NAT_NA|2019-08-21",
      "cluster":110,
      "patient_attributes":{
        "ehars_uid":"ID_CEC-19-0081|ST_1|CODE_09014|SX_M|RISK_NA|AGE_47|SES_NA|SCO_NA|CD4_3|DRUG_NA|MET_NA|APP_NA|RES_1|REC_NA|VEN_NA|CL_705|NAT_NA|2019-08-21",
        "ST":"ST_1",
        "RISK":"RISK_NA",
        "MET":"MET_NA",
        "NAT":"NAT_NA"
      }
    },
    {
      "id":"ID_CEC-19-0863|ST_1|CODE_07106|SX_M|RISK_NA|AGE_35|SES_NA|SCO_NA|CD4_2|DRUG_NA|MET_NA|APP_NA|RES_1|REC_0|VEN_NA|CL_162|NAT_NA|2019-11-20",
      "cluster":110,
      "patient_attributes":{
        "ehars_uid":"ID_CEC-19-0863|ST_1|CODE_07106|SX_M|RISK_NA|AGE_35|SES_NA|SCO_NA|CD4_2|DRUG_NA|MET_NA|APP_NA|RES_1|REC_0|VEN_NA|CL_162|NAT_NA|2019-11-20",
        "ST":"ST_1",
        "RISK":"RISK_NA",
        "MET":"MET_NA",
        "NAT":"NAT_NA"
      }
    },
    {
      "id":"ID_CEC-19-0896|ST_1|CODE_09007|SX_M|RISK_NA|AGE_44|SES_NA|SCO_NA|CD4_2|DRUG_NA|MET_NA|APP_NA|RES_1|REC_0|VEN_NA|CL_162|NAT_NA|2019-11-26",
      "cluster":110,
      "patient_attributes":{
        "ehars_uid":"ID_CEC-19-0896|ST_1|CODE_09007|SX_M|RISK_NA|AGE_44|SES_NA|SCO_NA|CD4_2|DRUG_NA|MET_NA|APP_NA|RES_1|REC_0|VEN_NA|CL_162|NAT_NA|2019-11-26",
        "ST":"ST_1",
        "RISK":"RISK_NA",
        "MET":"MET_NA",
        "NAT":"NAT_NA"
      }
    },
    {
      "id":"ID_CEC-21-4496|ST_1|CODE_09015|SX_M|RISK_3|AGE_30|SES_1|SCO_2|CD4_1|DRUG_1|MET_NA|APP_1|RES_1|REC_0|VEN_1|CL_162|NAT_mex|2021-08-09",
      "cluster":110,
      "patient_attributes":{
        "ehars_uid":"ID_CEC-21-4496|ST_1|CODE_09015|SX_M|RISK_3|AGE_30|SES_1|SCO_2|CD4_1|DRUG_1|MET_NA|APP_1|RES_1|REC_0|VEN_1|CL_162|NAT_mex|2021-08-09",
        "ST":"ST_1",
        "RISK":"RISK_3",
        "MET":"MET_NA",
        "NAT":"NAT_mex"
      }
    },
    {
      "id":"ID_CEC-21-4454|ST_1|CODE_09007|SX_M|RISK_3|AGE_37|SES_1|SCO_3|CD4_1|DRUG_1|MET_NA|APP_0|RES_1|REC_0|VEN_NA|CL_705|NAT_mex|2021-08-04",
      "cluster":110,
      "patient_attributes":{
        "ehars_uid":"ID_CEC-21-4454|ST_1|CODE_09007|SX_M|RISK_3|AGE_37|SES_1|SCO_3|CD4_1|DRUG_1|MET_NA|APP_0|RES_1|REC_0|VEN_NA|CL_705|NAT_mex|2021-08-04",
        "ST":"ST_1",
        "RISK":"RISK_3",
        "MET":"MET_NA",
        "NAT":"NAT_mex"
      }
    },
    {
      "id":"ID_CEC-21-4477|ST_1|CODE_09008|SX_M|RISK_3|AGE_23|SES_2|SCO_3|CD4_2|DRUG_1|MET_NA|APP_0|RES_6|REC_1|VEN_1|CL_140|NAT_mex|2021-08-05",
      "cluster":111,
      "patient_attributes":{
        "ehars_uid":"ID_CEC-21-4477|ST_1|CODE_09008|SX_M|RISK_3|AGE_23|SES_2|SCO_3|CD4_2|DRUG_1|MET_NA|APP_0|RES_6|REC_1|VEN_1|CL_140|NAT_mex|2021-08-05",
        "ST":"ST_1",
        "RISK":"RISK_3",
        "MET":"MET_NA",
        "NAT":"NAT_mex"
      }
    },
    {
      "id":"ID_CEC-22-6324|ST_1|CODE_09008|SX_M|RISK_3|AGE_24|SES_2|SCO_2|CD4_1|DRUG_0|MET_NA|APP_0|RES_2|REC_0|VEN_1|CL_140|NAT_mex|2022-02-01",
      "cluster":111,
      "patient_attributes":{
        "ehars_uid":"ID_CEC-22-6324|ST_1|CODE_09008|SX_M|RISK_3|AGE_24|SES_2|SCO_2|CD4_1|DRUG_0|MET_NA|APP_0|RES_2|REC_0|VEN_1|CL_140|NAT_mex|2022-02-01",
        "ST":"ST_1",
        "RISK":"RISK_3",
        "MET":"MET_NA",
        "NAT":"NAT_mex"
      }
    },
    {
      "id":"ID_CEC-22-7244|ST_1|CODE_09010|SX_M|RISK_3|AGE_25|SES_1|SCO_3|CD4_1|DRUG_1|MET_NA|APP_1|RES_1|REC_0|VEN_1|CL_140|NAT_mex|2022-04-22",
      "cluster":111,
      "patient_attributes":{
        "ehars_uid":"ID_CEC-22-7244|ST_1|CODE_09010|SX_M|RISK_3|AGE_25|SES_1|SCO_3|CD4_1|DRUG_1|MET_NA|APP_1|RES_1|REC_0|VEN_1|CL_140|NAT_mex|2022-04-22",
        "ST":"ST_1",
        "RISK":"RISK_3",
        "MET":"MET_NA",
        "NAT":"NAT_mex"
      }
    },
    {
      "id":"ID_CEC-19-0162|ST_1|CODE_09012|SX_M|RISK_3|AGE_19|SES_2|SCO_2|CD4_1|DRUG_0|MET_NA|APP_1|RES_1|REC_0|VEN_NA|CL_140|NAT_mex|2019-08-30",
      "cluster":111,
      "patient_attributes":{
        "ehars_uid":"ID_CEC-19-0162|ST_1|CODE_09012|SX_M|RISK_3|AGE_19|SES_2|SCO_2|CD4_1|DRUG_0|MET_NA|APP_1|RES_1|REC_0|VEN_NA|CL_140|NAT_mex|2019-08-30",
        "ST":"ST_1",
        "RISK":"RISK_3",
        "MET":"MET_NA",
        "NAT":"NAT_mex"
      }
    },
    {
      "id":"ID_CEC-19-0986|ST_1|CODE_09010|SX_M|RISK_NA|AGE_38|SES_NA|SCO_NA|CD4_3|DRUG_NA|MET_NA|APP_NA|RES_6|REC_0|VEN_NA|CL_140|NAT_NA|2019-12-04",
      "cluster":111,
      "patient_attributes":{
        "ehars_uid":"ID_CEC-19-0986|ST_1|CODE_09010|SX_M|RISK_NA|AGE_38|SES_NA|SCO_NA|CD4_3|DRUG_NA|MET_NA|APP_NA|RES_6|REC_0|VEN_NA|CL_140|NAT_NA|2019-12-04",
        "ST":"ST_1",
        "RISK":"RISK_NA",
        "MET":"MET_NA",
        "NAT":"NAT_NA"
      }
    },
    {
      "id":"ID_CEC-21-3368|ST_2|CODE_15099|SX_M|RISK_3|AGE_23|SES_1|SCO_2|CD4_1|DRUG_0|MET_NA|APP_1|RES_1|REC_0|VEN_1|CL_370|NAT_mex|2021-04-20",
      "cluster":112,
      "patient_attributes":{
        "ehars_uid":"ID_CEC-21-3368|ST_2|CODE_15099|SX_M|RISK_3|AGE_23|SES_1|SCO_2|CD4_1|DRUG_0|MET_NA|APP_1|RES_1|REC_0|VEN_1|CL_370|NAT_mex|2021-04-20",
        "ST":"ST_2",
        "RISK":"RISK_3",
        "MET":"MET_NA",
        "NAT":"NAT_mex"
      }
    },
    {
      "id":"ID_CEC-21-4119|ST_2|CODE_15121|SX_M|RISK_3|AGE_29|SES_2|SCO_3|CD4_2|DRUG_0|MET_NA|APP_1|RES_1|REC_0|VEN_0|CL_370|NAT_mex|2021-06-25",
      "cluster":112,
      "patient_attributes":{
        "ehars_uid":"ID_CEC-21-4119|ST_2|CODE_15121|SX_M|RISK_3|AGE_29|SES_2|SCO_3|CD4_2|DRUG_0|MET_NA|APP_1|RES_1|REC_0|VEN_0|CL_370|NAT_mex|2021-06-25",
        "ST":"ST_2",
        "RISK":"RISK_3",
        "MET":"MET_NA",
        "NAT":"NAT_mex"
      }
    },
    {
      "id":"ID_CEC-21-4133|ST_2|CODE_15099|SX_M|RISK_3|AGE_28|SES_1|SCO_3|CD4_1|DRUG_0|MET_NA|APP_1|RES_1|REC_0|VEN_0|CL_370|NAT_mex|2021-06-28",
      "cluster":112,
      "patient_attributes":{
        "ehars_uid":"ID_CEC-21-4133|ST_2|CODE_15099|SX_M|RISK_3|AGE_28|SES_1|SCO_3|CD4_1|DRUG_0|MET_NA|APP_1|RES_1|REC_0|VEN_0|CL_370|NAT_mex|2021-06-28",
        "ST":"ST_2",
        "RISK":"RISK_3",
        "MET":"MET_NA",
        "NAT":"NAT_mex"
      }
    },
    {
      "id":"ID_CEC-22-7307|ST_1|CODE_09006|SX_M|RISK_3|AGE_26|SES_1|SCO_3|CD4_1|DRUG_1|MET_NA|APP_1|RES_1|REC_0|VEN_1|CL_370|NAT_mex|2022-04-28",
      "cluster":112,
      "patient_attributes":{
        "ehars_uid":"ID_CEC-22-7307|ST_1|CODE_09006|SX_M|RISK_3|AGE_26|SES_1|SCO_3|CD4_1|DRUG_1|MET_NA|APP_1|RES_1|REC_0|VEN_1|CL_370|NAT_mex|2022-04-28",
        "ST":"ST_1",
        "RISK":"RISK_3",
        "MET":"MET_NA",
        "NAT":"NAT_mex"
      }
    },
    {
      "id":"ID_CEC-19-0237|ST_2|CODE_15039|SX_M|RISK_NA|AGE_24|SES_NA|SCO_NA|CD4_2|DRUG_NA|MET_NA|APP_NA|RES_1|REC_0|VEN_NA|CL_370|NAT_NA|2019-09-09",
      "cluster":112,
      "patient_attributes":{
        "ehars_uid":"ID_CEC-19-0237|ST_2|CODE_15039|SX_M|RISK_NA|AGE_24|SES_NA|SCO_NA|CD4_2|DRUG_NA|MET_NA|APP_NA|RES_1|REC_0|VEN_NA|CL_370|NAT_NA|2019-09-09",
        "ST":"ST_2",
        "RISK":"RISK_NA",
        "MET":"MET_NA",
        "NAT":"NAT_NA"
      }
    },
    {
      "id":"ID_CEC-21-3551|ST_1|CODE_09014|SX_M|RISK_3|AGE_26|SES_2|SCO_3|CD4_2|DRUG_0|MET_NA|APP_1|RES_1|REC_1|VEN_0|CL_241|NAT_mex|2021-05-06",
      "cluster":113,
      "patient_attributes":{
        "ehars_uid":"ID_CEC-21-3551|ST_1|CODE_09014|SX_M|RISK_3|AGE_26|SES_2|SCO_3|CD4_2|DRUG_0|MET_NA|APP_1|RES_1|REC_1|VEN_0|CL_241|NAT_mex|2021-05-06",
        "ST":"ST_1",
        "RISK":"RISK_3",
        "MET":"MET_NA",
        "NAT":"NAT_mex"
      }
    },
    {
      "id":"ID_CEC-22-7789|ST_1|CODE_09006|SX_M|RISK_3|AGE_22|SES_2|SCO_2|CD4_1|DRUG_1|MET_NA|APP_1|RES_1|REC_0|VEN_1|CL_241|NAT_mex|2022-06-02",
      "cluster":113,
      "patient_attributes":{
        "ehars_uid":"ID_CEC-22-7789|ST_1|CODE_09006|SX_M|RISK_3|AGE_22|SES_2|SCO_2|CD4_1|DRUG_1|MET_NA|APP_1|RES_1|REC_0|VEN_1|CL_241|NAT_mex|2022-06-02",
        "ST":"ST_1",
        "RISK":"RISK_3",
        "MET":"MET_NA",
        "NAT":"NAT_mex"
      }
    },
    {
      "id":"ID_CEC-20-1274|ST_2|CODE_15075|SX_M|RISK_3|AGE_26|SES_2|SCO_3|CD4_1|DRUG_0|MET_NA|APP_0|RES_1|REC_0|VEN_0|CL_NA|NAT_mex|2020-08-27",
      "cluster":113,
      "patient_attributes":{
        "ehars_uid":"ID_CEC-20-1274|ST_2|CODE_15075|SX_M|RISK_3|AGE_26|SES_2|SCO_3|CD4_1|DRUG_0|MET_NA|APP_0|RES_1|REC_0|VEN_0|CL_NA|NAT_mex|2020-08-27",
        "ST":"ST_2",
        "RISK":"RISK_3",
        "MET":"MET_NA",
        "NAT":"NAT_mex"
      }
    },
    {
      "id":"ID_CEC-21-2756|ST_1|CODE_09010|SX_M|RISK_3|AGE_29|SES_2|SCO_3|CD4_1|DRUG_1|MET_NA|APP_1|RES_1|REC_0|VEN_1|CL_241|NAT_mex|2021-02-24",
      "cluster":113,
      "patient_attributes":{
        "ehars_uid":"ID_CEC-21-2756|ST_1|CODE_09010|SX_M|RISK_3|AGE_29|SES_2|SCO_3|CD4_1|DRUG_1|MET_NA|APP_1|RES_1|REC_0|VEN_1|CL_241|NAT_mex|2021-02-24",
        "ST":"ST_1",
        "RISK":"RISK_3",
        "MET":"MET_NA",
        "NAT":"NAT_mex"
      }
    },
    {
      "id":"ID_CEC-19-0299|ST_2|CODE_15057|SX_M|RISK_NA|AGE_37|SES_NA|SCO_NA|CD4_1|DRUG_NA|MET_NA|APP_NA|RES_1|REC_0|VEN_NA|CL_241|NAT_NA|2019-09-17",
      "cluster":113,
      "patient_attributes":{
        "ehars_uid":"ID_CEC-19-0299|ST_2|CODE_15057|SX_M|RISK_NA|AGE_37|SES_NA|SCO_NA|CD4_1|DRUG_NA|MET_NA|APP_NA|RES_1|REC_0|VEN_NA|CL_241|NAT_NA|2019-09-17",
        "ST":"ST_2",
        "RISK":"RISK_NA",
        "MET":"MET_NA",
        "NAT":"NAT_NA"
      }
    },
    {
      "id":"ID_CEC-21-4000|ST_1|CODE_09007|SX_M|RISK_3|AGE_53|SES_1|SCO_2|CD4_2|DRUG_0|MET_NA|APP_NA|RES_1|REC_0|VEN_NA|CL_309|NAT_mex|2021-06-16",
      "cluster":114,
      "patient_attributes":{
        "ehars_uid":"ID_CEC-21-4000|ST_1|CODE_09007|SX_M|RISK_3|AGE_53|SES_1|SCO_2|CD4_2|DRUG_0|MET_NA|APP_NA|RES_1|REC_0|VEN_NA|CL_309|NAT_mex|2021-06-16",
        "ST":"ST_1",
        "RISK":"RISK_3",
        "MET":"MET_NA",
        "NAT":"NAT_mex"
      }
    },
    {
      "id":"ID_CEC-22-9121|ST_1|CODE_09007|SX_M|RISK_3|AGE_30|SES_1|SCO_2|CD4_2|DRUG_1|MET_NA|APP_1|RES_1|REC_0|VEN_NA|CL_309|NAT_mex|2022-09-28",
      "cluster":114,
      "patient_attributes":{
        "ehars_uid":"ID_CEC-22-9121|ST_1|CODE_09007|SX_M|RISK_3|AGE_30|SES_1|SCO_2|CD4_2|DRUG_1|MET_NA|APP_1|RES_1|REC_0|VEN_NA|CL_309|NAT_mex|2022-09-28",
        "ST":"ST_1",
        "RISK":"RISK_3",
        "MET":"MET_NA",
        "NAT":"NAT_mex"
      }
    },
    {
      "id":"ID_CEC-20-1629|ST_1|CODE_09007|SX_M|RISK_NA|AGE_30|SES_NA|SCO_NA|CD4_1|DRUG_NA|MET_NA|APP_NA|RES_1|REC_0|VEN_NA|CL_309|NAT_NA|2020-10-06",
      "cluster":114,
      "patient_attributes":{
        "ehars_uid":"ID_CEC-20-1629|ST_1|CODE_09007|SX_M|RISK_NA|AGE_30|SES_NA|SCO_NA|CD4_1|DRUG_NA|MET_NA|APP_NA|RES_1|REC_0|VEN_NA|CL_309|NAT_NA|2020-10-06",
        "ST":"ST_1",
        "RISK":"RISK_NA",
        "MET":"MET_NA",
        "NAT":"NAT_NA"
      }
    },
    {
      "id":"ID_CEC-19-0768|ST_1|CODE_09015|SX_M|RISK_NA|AGE_24|SES_NA|SCO_NA|CD4_1|DRUG_NA|MET_NA|APP_NA|RES_1|REC_0|VEN_NA|CL_309|NAT_NA|2019-11-08",
      "cluster":114,
      "patient_attributes":{
        "ehars_uid":"ID_CEC-19-0768|ST_1|CODE_09015|SX_M|RISK_NA|AGE_24|SES_NA|SCO_NA|CD4_1|DRUG_NA|MET_NA|APP_NA|RES_1|REC_0|VEN_NA|CL_309|NAT_NA|2019-11-08",
        "ST":"ST_1",
        "RISK":"RISK_NA",
        "MET":"MET_NA",
        "NAT":"NAT_NA"
      }
    },
    {
      "id":"ID_CEC-19-0301|ST_1|CODE_09007|SX_M|RISK_NA|AGE_23|SES_NA|SCO_NA|CD4_2|DRUG_NA|MET_NA|APP_NA|RES_1|REC_0|VEN_NA|CL_309|NAT_NA|2019-09-17",
      "cluster":114,
      "patient_attributes":{
        "ehars_uid":"ID_CEC-19-0301|ST_1|CODE_09007|SX_M|RISK_NA|AGE_23|SES_NA|SCO_NA|CD4_2|DRUG_NA|MET_NA|APP_NA|RES_1|REC_0|VEN_NA|CL_309|NAT_NA|2019-09-17",
        "ST":"ST_1",
        "RISK":"RISK_NA",
        "MET":"MET_NA",
        "NAT":"NAT_NA"
      }
    },
    {
      "id":"ID_CEC-20-1121|ST_2|CODE_15029|SX_M|RISK_3|AGE_21|SES_2|SCO_2|CD4_1|DRUG_1|MET_NA|APP_1|RES_1|REC_0|VEN_0|CL_184|NAT_mex|2020-08-11",
      "cluster":115,
      "patient_attributes":{
        "ehars_uid":"ID_CEC-20-1121|ST_2|CODE_15029|SX_M|RISK_3|AGE_21|SES_2|SCO_2|CD4_1|DRUG_1|MET_NA|APP_1|RES_1|REC_0|VEN_0|CL_184|NAT_mex|2020-08-11",
        "ST":"ST_2",
        "RISK":"RISK_3",
        "MET":"MET_NA",
        "NAT":"NAT_mex"
      }
    },
    {
      "id":"ID_CEC-21-3133|ST_1|CODE_09003|SX_M|RISK_3|AGE_26|SES_2|SCO_3|CD4_1|DRUG_1|MET_NA|APP_1|RES_1|REC_0|VEN_0|CL_184|NAT_mex|2021-03-30",
      "cluster":115,
      "patient_attributes":{
        "ehars_uid":"ID_CEC-21-3133|ST_1|CODE_09003|SX_M|RISK_3|AGE_26|SES_2|SCO_3|CD4_1|DRUG_1|MET_NA|APP_1|RES_1|REC_0|VEN_0|CL_184|NAT_mex|2021-03-30",
        "ST":"ST_1",
        "RISK":"RISK_3",
        "MET":"MET_NA",
        "NAT":"NAT_mex"
      }
    },
    {
      "id":"ID_CEC-22-7042|ST_1|CODE_09005|SX_M|RISK_3|AGE_24|SES_2|SCO_3|CD4_1|DRUG_1|MET_NA|APP_1|RES_1|REC_0|VEN_0|CL_184|NAT_mex|2022-04-01",
      "cluster":115,
      "patient_attributes":{
        "ehars_uid":"ID_CEC-22-7042|ST_1|CODE_09005|SX_M|RISK_3|AGE_24|SES_2|SCO_3|CD4_1|DRUG_1|MET_NA|APP_1|RES_1|REC_0|VEN_0|CL_184|NAT_mex|2022-04-01",
        "ST":"ST_1",
        "RISK":"RISK_3",
        "MET":"MET_NA",
        "NAT":"NAT_mex"
      }
    },
    {
      "id":"ID_CEC-22-7431|ST_1|CODE_09014|SX_M|RISK_3|AGE_33|SES_1|SCO_2|CD4_1|DRUG_1|MET_NA|APP_0|RES_1|REC_0|VEN_1|CL_184|NAT_NA|2022-05-09",
      "cluster":115,
      "patient_attributes":{
        "ehars_uid":"ID_CEC-22-7431|ST_1|CODE_09014|SX_M|RISK_3|AGE_33|SES_1|SCO_2|CD4_1|DRUG_1|MET_NA|APP_0|RES_1|REC_0|VEN_1|CL_184|NAT_NA|2022-05-09",
        "ST":"ST_1",
        "RISK":"RISK_3",
        "MET":"MET_NA",
        "NAT":"NAT_NA"
      }
    },
    {
      "id":"ID_CEC-19-0378|ST_1|CODE_09014|SX_M|RISK_NA|AGE_27|SES_NA|SCO_NA|CD4_2|DRUG_NA|MET_NA|APP_NA|RES_1|REC_1|VEN_NA|CL_184|NAT_NA|2019-09-25",
      "cluster":115,
      "patient_attributes":{
        "ehars_uid":"ID_CEC-19-0378|ST_1|CODE_09014|SX_M|RISK_NA|AGE_27|SES_NA|SCO_NA|CD4_2|DRUG_NA|MET_NA|APP_NA|RES_1|REC_1|VEN_NA|CL_184|NAT_NA|2019-09-25",
        "ST":"ST_1",
        "RISK":"RISK_NA",
        "MET":"MET_NA",
        "NAT":"NAT_NA"
      }
    },
    {
      "id":"ID_CEC-22-7622|ST_2|CODE_15070|SX_M|RISK_3|AGE_26|SES_2|SCO_2|CD4_1|DRUG_1|MET_NA|APP_0|RES_1|REC_0|VEN_0|CL_152|NAT_mex|2022-05-20",
      "cluster":116,
      "patient_attributes":{
        "ehars_uid":"ID_CEC-22-7622|ST_2|CODE_15070|SX_M|RISK_3|AGE_26|SES_2|SCO_2|CD4_1|DRUG_1|MET_NA|APP_0|RES_1|REC_0|VEN_0|CL_152|NAT_mex|2022-05-20",
        "ST":"ST_2",
        "RISK":"RISK_3",
        "MET":"MET_NA",
        "NAT":"NAT_mex"
      }
    },
    {
      "id":"ID_CEC-22-7774|ST_2|CODE_15039|SX_M|RISK_3|AGE_25|SES_2|SCO_3|CD4_1|DRUG_1|MET_NA|APP_1|RES_1|REC_0|VEN_1|CL_152|NAT_mex|2022-06-01",
      "cluster":116,
      "patient_attributes":{
        "ehars_uid":"ID_CEC-22-7774|ST_2|CODE_15039|SX_M|RISK_3|AGE_25|SES_2|SCO_3|CD4_1|DRUG_1|MET_NA|APP_1|RES_1|REC_0|VEN_1|CL_152|NAT_mex|2022-06-01",
        "ST":"ST_2",
        "RISK":"RISK_3",
        "MET":"MET_NA",
        "NAT":"NAT_mex"
      }
    },
    {
      "id":"ID_CEC-22-8437|ST_2|CODE_15099|SX_M|RISK_NA|AGE_58|SES_NA|SCO_NA|CD4_1|DRUG_NA|MET_NA|APP_NA|RES_1|REC_0|VEN_NA|CL_152|NAT_NA|2022-08-01",
      "cluster":116,
      "patient_attributes":{
        "ehars_uid":"ID_CEC-22-8437|ST_2|CODE_15099|SX_M|RISK_NA|AGE_58|SES_NA|SCO_NA|CD4_1|DRUG_NA|MET_NA|APP_NA|RES_1|REC_0|VEN_NA|CL_152|NAT_NA|2022-08-01",
        "ST":"ST_2",
        "RISK":"RISK_NA",
        "MET":"MET_NA",
        "NAT":"NAT_NA"
      }
    },
    {
      "id":"ID_CEC-22-9330|ST_2|CODE_15031|SX_M|RISK_3|AGE_20|SES_2|SCO_2|CD4_2|DRUG_1|MET_NA|APP_1|RES_1|REC_0|VEN_1|CL_152|NAT_mex|2022-10-18",
      "cluster":116,
      "patient_attributes":{
        "ehars_uid":"ID_CEC-22-9330|ST_2|CODE_15031|SX_M|RISK_3|AGE_20|SES_2|SCO_2|CD4_2|DRUG_1|MET_NA|APP_1|RES_1|REC_0|VEN_1|CL_152|NAT_mex|2022-10-18",
        "ST":"ST_2",
        "RISK":"RISK_3",
        "MET":"MET_NA",
        "NAT":"NAT_mex"
      }
    },
    {
      "id":"ID_CEC-19-0409|ST_1|CODE_09003|SX_M|RISK_NA|AGE_27|SES_NA|SCO_NA|CD4_2|DRUG_NA|MET_NA|APP_NA|RES_1|REC_0|VEN_NA|CL_152|NAT_NA|2019-10-01",
      "cluster":116,
      "patient_attributes":{
        "ehars_uid":"ID_CEC-19-0409|ST_1|CODE_09003|SX_M|RISK_NA|AGE_27|SES_NA|SCO_NA|CD4_2|DRUG_NA|MET_NA|APP_NA|RES_1|REC_0|VEN_NA|CL_152|NAT_NA|2019-10-01",
        "ST":"ST_1",
        "RISK":"RISK_NA",
        "MET":"MET_NA",
        "NAT":"NAT_NA"
      }
    },
    {
      "id":"ID_CEC-21-3757|ST_1|CODE_09007|SX_M|RISK_3|AGE_22|SES_2|SCO_3|CD4_2|DRUG_1|MET_NA|APP_0|RES_2|REC_0|VEN_1|CL_458|NAT_mex|2021-05-24",
      "cluster":117,
      "patient_attributes":{
        "ehars_uid":"ID_CEC-21-3757|ST_1|CODE_09007|SX_M|RISK_3|AGE_22|SES_2|SCO_3|CD4_2|DRUG_1|MET_NA|APP_0|RES_2|REC_0|VEN_1|CL_458|NAT_mex|2021-05-24",
        "ST":"ST_1",
        "RISK":"RISK_3",
        "MET":"MET_NA",
        "NAT":"NAT_mex"
      }
    },
    {
      "id":"ID_CEC-21-3759|ST_1|CODE_09013|SX_M|RISK_3|AGE_26|SES_2|SCO_3|CD4_2|DRUG_0|MET_NA|APP_0|RES_2|REC_0|VEN_1|CL_458|NAT_mex|2021-05-24",
      "cluster":117,
      "patient_attributes":{
        "ehars_uid":"ID_CEC-21-3759|ST_1|CODE_09013|SX_M|RISK_3|AGE_26|SES_2|SCO_3|CD4_2|DRUG_0|MET_NA|APP_0|RES_2|REC_0|VEN_1|CL_458|NAT_mex|2021-05-24",
        "ST":"ST_1",
        "RISK":"RISK_3",
        "MET":"MET_NA",
        "NAT":"NAT_mex"
      }
    },
    {
      "id":"ID_CEC-21-4942|ST_1|CODE_09007|SX_M|RISK_3|AGE_26|SES_2|SCO_2|CD4_2|DRUG_1|MET_NA|APP_1|RES_2|REC_0|VEN_1|CL_458|NAT_mex|2021-09-23",
      "cluster":117,
      "patient_attributes":{
        "ehars_uid":"ID_CEC-21-4942|ST_1|CODE_09007|SX_M|RISK_3|AGE_26|SES_2|SCO_2|CD4_2|DRUG_1|MET_NA|APP_1|RES_2|REC_0|VEN_1|CL_458|NAT_mex|2021-09-23",
        "ST":"ST_1",
        "RISK":"RISK_3",
        "MET":"MET_NA",
        "NAT":"NAT_mex"
      }
    },
    {
      "id":"ID_CEC-22-8347|ST_2|CODE_15013|SX_M|RISK_3|AGE_34|SES_2|SCO_2|CD4_1|DRUG_0|MET_NA|APP_0|RES_2|REC_0|VEN_0|CL_NA|NAT_mex|2022-07-18",
      "cluster":117,
      "patient_attributes":{
        "ehars_uid":"ID_CEC-22-8347|ST_2|CODE_15013|SX_M|RISK_3|AGE_34|SES_2|SCO_2|CD4_1|DRUG_0|MET_NA|APP_0|RES_2|REC_0|VEN_0|CL_NA|NAT_mex|2022-07-18",
        "ST":"ST_2",
        "RISK":"RISK_3",
        "MET":"MET_NA",
        "NAT":"NAT_mex"
      }
    },
    {
      "id":"ID_CEC-19-0485|ST_2|CODE_15013|SX_M|RISK_NA|AGE_47|SES_NA|SCO_NA|CD4_1|DRUG_NA|MET_NA|APP_NA|RES_2|REC_0|VEN_NA|CL_458|NAT_NA|2019-10-09",
      "cluster":117,
      "patient_attributes":{
        "ehars_uid":"ID_CEC-19-0485|ST_2|CODE_15013|SX_M|RISK_NA|AGE_47|SES_NA|SCO_NA|CD4_1|DRUG_NA|MET_NA|APP_NA|RES_2|REC_0|VEN_NA|CL_458|NAT_NA|2019-10-09",
        "ST":"ST_2",
        "RISK":"RISK_NA",
        "MET":"MET_NA",
        "NAT":"NAT_NA"
      }
    },
    {
      "id":"ID_CEC-19-0663|ST_1|CODE_09016|SX_M|RISK_NA|AGE_37|SES_NA|SCO_NA|CD4_2|DRUG_NA|MET_NA|APP_NA|RES_1|REC_0|VEN_NA|CL_159|NAT_NA|2019-10-25",
      "cluster":118,
      "patient_attributes":{
        "ehars_uid":"ID_CEC-19-0663|ST_1|CODE_09016|SX_M|RISK_NA|AGE_37|SES_NA|SCO_NA|CD4_2|DRUG_NA|MET_NA|APP_NA|RES_1|REC_0|VEN_NA|CL_159|NAT_NA|2019-10-25",
        "ST":"ST_1",
        "RISK":"RISK_NA",
        "MET":"MET_NA",
        "NAT":"NAT_NA"
      }
    },
    {
      "id":"ID_CEC-19-0759|ST_2|CODE_15109|SX_M|RISK_NA|AGE_28|SES_NA|SCO_NA|CD4_1|DRUG_NA|MET_NA|APP_NA|RES_1|REC_0|VEN_NA|CL_159|NAT_NA|2019-11-08",
      "cluster":118,
      "patient_attributes":{
        "ehars_uid":"ID_CEC-19-0759|ST_2|CODE_15109|SX_M|RISK_NA|AGE_28|SES_NA|SCO_NA|CD4_1|DRUG_NA|MET_NA|APP_NA|RES_1|REC_0|VEN_NA|CL_159|NAT_NA|2019-11-08",
        "ST":"ST_2",
        "RISK":"RISK_NA",
        "MET":"MET_NA",
        "NAT":"NAT_NA"
      }
    },
    {
      "id":"ID_CEC-21-3362|ST_1|CODE_09016|SX_M|RISK_3|AGE_37|SES_1|SCO_3|CD4_2|DRUG_0|MET_NA|APP_0|RES_1|REC_0|VEN_0|CL_159|NAT_mex|2021-04-20",
      "cluster":118,
      "patient_attributes":{
        "ehars_uid":"ID_CEC-21-3362|ST_1|CODE_09016|SX_M|RISK_3|AGE_37|SES_1|SCO_3|CD4_2|DRUG_0|MET_NA|APP_0|RES_1|REC_0|VEN_0|CL_159|NAT_mex|2021-04-20",
        "ST":"ST_1",
        "RISK":"RISK_3",
        "MET":"MET_NA",
        "NAT":"NAT_mex"
      }
    },
    {
      "id":"ID_CEC-21-4304|ST_1|CODE_09015|SX_M|RISK_3|AGE_29|SES_2|SCO_2|CD4_2|DRUG_NA|MET_NA|APP_0|RES_1|REC_0|VEN_NA|CL_NA|NAT_mex|2021-07-13",
      "cluster":118,
      "patient_attributes":{
        "ehars_uid":"ID_CEC-21-4304|ST_1|CODE_09015|SX_M|RISK_3|AGE_29|SES_2|SCO_2|CD4_2|DRUG_NA|MET_NA|APP_0|RES_1|REC_0|VEN_NA|CL_NA|NAT_mex|2021-07-13",
        "ST":"ST_1",
        "RISK":"RISK_3",
        "MET":"MET_NA",
        "NAT":"NAT_mex"
      }
    },
    {
      "id":"ID_CEC-19-0526|ST_2|CODE_15122|SX_M|RISK_NA|AGE_28|SES_NA|SCO_NA|CD4_2|DRUG_NA|MET_NA|APP_NA|RES_1|REC_0|VEN_NA|CL_159|NAT_NA|2019-10-11",
      "cluster":118,
      "patient_attributes":{
        "ehars_uid":"ID_CEC-19-0526|ST_2|CODE_15122|SX_M|RISK_NA|AGE_28|SES_NA|SCO_NA|CD4_2|DRUG_NA|MET_NA|APP_NA|RES_1|REC_0|VEN_NA|CL_159|NAT_NA|2019-10-11",
        "ST":"ST_2",
        "RISK":"RISK_NA",
        "MET":"MET_NA",
        "NAT":"NAT_NA"
      }
    },
    {
      "id":"ID_CEC-21-2645|ST_2|CODE_15058|SX_M|RISK_3|AGE_21|SES_2|SCO_2|CD4_2|DRUG_NA|MET_NA|APP_1|RES_1|REC_0|VEN_0|CL_432|NAT_mex|2021-02-12",
      "cluster":119,
      "patient_attributes":{
        "ehars_uid":"ID_CEC-21-2645|ST_2|CODE_15058|SX_M|RISK_3|AGE_21|SES_2|SCO_2|CD4_2|DRUG_NA|MET_NA|APP_1|RES_1|REC_0|VEN_0|CL_432|NAT_mex|2021-02-12",
        "ST":"ST_2",
        "RISK":"RISK_3",
        "MET":"MET_NA",
        "NAT":"NAT_mex"
      }
    },
    {
      "id":"ID_CEC-21-4648|ST_1|CODE_09015|SX_M|RISK_3|AGE_23|SES_2|SCO_3|CD4_2|DRUG_0|MET_NA|APP_1|RES_2|REC_0|VEN_0|CL_432|NAT_mex|2021-08-23",
      "cluster":119,
      "patient_attributes":{
        "ehars_uid":"ID_CEC-21-4648|ST_1|CODE_09015|SX_M|RISK_3|AGE_23|SES_2|SCO_3|CD4_2|DRUG_0|MET_NA|APP_1|RES_2|REC_0|VEN_0|CL_432|NAT_mex|2021-08-23",
        "ST":"ST_1",
        "RISK":"RISK_3",
        "MET":"MET_NA",
        "NAT":"NAT_mex"
      }
    },
    {
      "id":"ID_CEC-21-4860|ST_2|CODE_15058|SX_M|RISK_3|AGE_21|SES_2|SCO_2|CD4_2|DRUG_0|MET_NA|APP_1|RES_1|REC_1|VEN_0|CL_432|NAT_mex|2021-09-15",
      "cluster":119,
      "patient_attributes":{
        "ehars_uid":"ID_CEC-21-4860|ST_2|CODE_15058|SX_M|RISK_3|AGE_21|SES_2|SCO_2|CD4_2|DRUG_0|MET_NA|APP_1|RES_1|REC_1|VEN_0|CL_432|NAT_mex|2021-09-15",
        "ST":"ST_2",
        "RISK":"RISK_3",
        "MET":"MET_NA",
        "NAT":"NAT_mex"
      }
    },
    {
      "id":"ID_CEC-22-8229|ST_1|CODE_09015|SX_M|RISK_3|AGE_43|SES_1|SCO_3|CD4_2|DRUG_1|MET_NA|APP_1|RES_2|REC_1|VEN_1|CL_432|NAT_mex|2022-07-07",
      "cluster":119,
      "patient_attributes":{
        "ehars_uid":"ID_CEC-22-8229|ST_1|CODE_09015|SX_M|RISK_3|AGE_43|SES_1|SCO_3|CD4_2|DRUG_1|MET_NA|APP_1|RES_2|REC_1|VEN_1|CL_432|NAT_mex|2022-07-07",
        "ST":"ST_1",
        "RISK":"RISK_3",
        "MET":"MET_NA",
        "NAT":"NAT_mex"
      }
    },
    {
      "id":"ID_CEC-19-0529|ST_1|CODE_09005|SX_M|RISK_NA|AGE_23|SES_NA|SCO_NA|CD4_2|DRUG_NA|MET_NA|APP_NA|RES_1|REC_0|VEN_NA|CL_432|NAT_NA|2019-10-11",
      "cluster":119,
      "patient_attributes":{
        "ehars_uid":"ID_CEC-19-0529|ST_1|CODE_09005|SX_M|RISK_NA|AGE_23|SES_NA|SCO_NA|CD4_2|DRUG_NA|MET_NA|APP_NA|RES_1|REC_0|VEN_NA|CL_432|NAT_NA|2019-10-11",
        "ST":"ST_1",
        "RISK":"RISK_NA",
        "MET":"MET_NA",
        "NAT":"NAT_NA"
      }
    },
    {
      "id":"ID_CEC-20-2146|ST_1|CODE_09015|SX_M|RISK_3|AGE_26|SES_2|SCO_3|CD4_2|DRUG_1|MET_NA|APP_1|RES_1|REC_NA|VEN_0|CL_108|NAT_mex|2020-12-01",
      "cluster":120,
      "patient_attributes":{
        "ehars_uid":"ID_CEC-20-2146|ST_1|CODE_09015|SX_M|RISK_3|AGE_26|SES_2|SCO_3|CD4_2|DRUG_1|MET_NA|APP_1|RES_1|REC_NA|VEN_0|CL_108|NAT_mex|2020-12-01",
        "ST":"ST_1",
        "RISK":"RISK_3",
        "MET":"MET_NA",
        "NAT":"NAT_mex"
      }
    },
    {
      "id":"ID_CEC-21-4811|ST_2|CODE_15033|SX_M|RISK_3|AGE_36|SES_2|SCO_3|CD4_2|DRUG_1|MET_NA|APP_1|RES_1|REC_0|VEN_1|CL_108|NAT_mex|2021-09-13",
      "cluster":120,
      "patient_attributes":{
        "ehars_uid":"ID_CEC-21-4811|ST_2|CODE_15033|SX_M|RISK_3|AGE_36|SES_2|SCO_3|CD4_2|DRUG_1|MET_NA|APP_1|RES_1|REC_0|VEN_1|CL_108|NAT_mex|2021-09-13",
        "ST":"ST_2",
        "RISK":"RISK_3",
        "MET":"MET_NA",
        "NAT":"NAT_mex"
      }
    },
    {
      "id":"ID_CEC-22-6142|ST_1|CODE_09015|SX_M|RISK_3|AGE_32|SES_2|SCO_3|CD4_2|DRUG_0|MET_NA|APP_1|RES_1|REC_0|VEN_1|CL_108|NAT_mex|2022-01-17",
      "cluster":120,
      "patient_attributes":{
        "ehars_uid":"ID_CEC-22-6142|ST_1|CODE_09015|SX_M|RISK_3|AGE_32|SES_2|SCO_3|CD4_2|DRUG_0|MET_NA|APP_1|RES_1|REC_0|VEN_1|CL_108|NAT_mex|2022-01-17",
        "ST":"ST_1",
        "RISK":"RISK_3",
        "MET":"MET_NA",
        "NAT":"NAT_mex"
      }
    },
    {
      "id":"ID_CEC-22-7395|ST_2|CODE_15104|SX_M|RISK_3|AGE_34|SES_2|SCO_3|CD4_2|DRUG_NA|MET_NA|APP_0|RES_1|REC_1|VEN_0|CL_108|NAT_mex|2022-05-06",
      "cluster":120,
      "patient_attributes":{
        "ehars_uid":"ID_CEC-22-7395|ST_2|CODE_15104|SX_M|RISK_3|AGE_34|SES_2|SCO_3|CD4_2|DRUG_NA|MET_NA|APP_0|RES_1|REC_1|VEN_0|CL_108|NAT_mex|2022-05-06",
        "ST":"ST_2",
        "RISK":"RISK_3",
        "MET":"MET_NA",
        "NAT":"NAT_mex"
      }
    },
    {
      "id":"ID_CEC-19-0539|ST_1|CODE_09005|SX_M|RISK_NA|AGE_29|SES_NA|SCO_NA|CD4_2|DRUG_NA|MET_NA|APP_NA|RES_1|REC_0|VEN_NA|CL_108|NAT_NA|2019-10-11",
      "cluster":120,
      "patient_attributes":{
        "ehars_uid":"ID_CEC-19-0539|ST_1|CODE_09005|SX_M|RISK_NA|AGE_29|SES_NA|SCO_NA|CD4_2|DRUG_NA|MET_NA|APP_NA|RES_1|REC_0|VEN_NA|CL_108|NAT_NA|2019-10-11",
        "ST":"ST_1",
        "RISK":"RISK_NA",
        "MET":"MET_NA",
        "NAT":"NAT_NA"
      }
    },
    {
      "id":"ID_CEC-21-3636|ST_2|CODE_15100|SX_M|RISK_3|AGE_29|SES_2|SCO_3|CD4_2|DRUG_1|MET_NA|APP_1|RES_1|REC_0|VEN_1|CL_61|NAT_mex|2021-05-13",
      "cluster":121,
      "patient_attributes":{
        "ehars_uid":"ID_CEC-21-3636|ST_2|CODE_15100|SX_M|RISK_3|AGE_29|SES_2|SCO_3|CD4_2|DRUG_1|MET_NA|APP_1|RES_1|REC_0|VEN_1|CL_61|NAT_mex|2021-05-13",
        "ST":"ST_2",
        "RISK":"RISK_3",
        "MET":"MET_NA",
        "NAT":"NAT_mex"
      }
    },
    {
      "id":"ID_CEC-21-4428|ST_2|CODE_15121|SX_M|RISK_3|AGE_30|SES_2|SCO_3|CD4_2|DRUG_1|MET_NA|APP_1|RES_1|REC_0|VEN_0|CL_61|NAT_mex|2021-08-02",
      "cluster":121,
      "patient_attributes":{
        "ehars_uid":"ID_CEC-21-4428|ST_2|CODE_15121|SX_M|RISK_3|AGE_30|SES_2|SCO_3|CD4_2|DRUG_1|MET_NA|APP_1|RES_1|REC_0|VEN_0|CL_61|NAT_mex|2021-08-02",
        "ST":"ST_2",
        "RISK":"RISK_3",
        "MET":"MET_NA",
        "NAT":"NAT_mex"
      }
    },
    {
      "id":"ID_CEC-19-0858|ST_1|CODE_09002|SX_M|RISK_NA|AGE_25|SES_NA|SCO_NA|CD4_2|DRUG_NA|MET_NA|APP_NA|RES_1|REC_0|VEN_NA|CL_61|NAT_NA|2019-11-20",
      "cluster":121,
      "patient_attributes":{
        "ehars_uid":"ID_CEC-19-0858|ST_1|CODE_09002|SX_M|RISK_NA|AGE_25|SES_NA|SCO_NA|CD4_2|DRUG_NA|MET_NA|APP_NA|RES_1|REC_0|VEN_NA|CL_61|NAT_NA|2019-11-20",
        "ST":"ST_1",
        "RISK":"RISK_NA",
        "MET":"MET_NA",
        "NAT":"NAT_NA"
      }
    },
    {
      "id":"ID_CEC-21-2537|ST_2|CODE_15058|SX_M|RISK_3|AGE_39|SES_2|SCO_3|CD4_1|DRUG_0|MET_NA|APP_0|RES_1|REC_0|VEN_0|CL_61|NAT_mex|2021-02-02",
      "cluster":121,
      "patient_attributes":{
        "ehars_uid":"ID_CEC-21-2537|ST_2|CODE_15058|SX_M|RISK_3|AGE_39|SES_2|SCO_3|CD4_1|DRUG_0|MET_NA|APP_0|RES_1|REC_0|VEN_0|CL_61|NAT_mex|2021-02-02",
        "ST":"ST_2",
        "RISK":"RISK_3",
        "MET":"MET_NA",
        "NAT":"NAT_mex"
      }
    },
    {
      "id":"ID_CEC-19-0574|ST_2|CODE_15033|SX_M|RISK_NA|AGE_46|SES_NA|SCO_NA|CD4_3|DRUG_NA|MET_NA|APP_NA|RES_1|REC_0|VEN_NA|CL_61|NAT_NA|2019-10-16",
      "cluster":121,
      "patient_attributes":{
        "ehars_uid":"ID_CEC-19-0574|ST_2|CODE_15033|SX_M|RISK_NA|AGE_46|SES_NA|SCO_NA|CD4_3|DRUG_NA|MET_NA|APP_NA|RES_1|REC_0|VEN_NA|CL_61|NAT_NA|2019-10-16",
        "ST":"ST_2",
        "RISK":"RISK_NA",
        "MET":"MET_NA",
        "NAT":"NAT_NA"
      }
    },
    {
      "id":"ID_CEC-21-3013|ST_2|CODE_15033|SX_M|RISK_3|AGE_24|SES_1|SCO_2|CD4_1|DRUG_1|MET_NA|APP_0|RES_5|REC_0|VEN_0|CL_413|NAT_mex|2021-03-19",
      "cluster":122,
      "patient_attributes":{
        "ehars_uid":"ID_CEC-21-3013|ST_2|CODE_15033|SX_M|RISK_3|AGE_24|SES_1|SCO_2|CD4_1|DRUG_1|MET_NA|APP_0|RES_5|REC_0|VEN_0|CL_413|NAT_mex|2021-03-19",
        "ST":"ST_2",
        "RISK":"RISK_3",
        "MET":"MET_NA",
        "NAT":"NAT_mex"
      }
    },
    {
      "id":"ID_CEC-21-5702|ST_2|CODE_15033|SX_M|RISK_3|AGE_25|SES_2|SCO_2|CD4_1|DRUG_0|MET_NA|APP_0|RES_5|REC_0|VEN_0|CL_413|NAT_mex|2021-11-26",
      "cluster":122,
      "patient_attributes":{
        "ehars_uid":"ID_CEC-21-5702|ST_2|CODE_15033|SX_M|RISK_3|AGE_25|SES_2|SCO_2|CD4_1|DRUG_0|MET_NA|APP_0|RES_5|REC_0|VEN_0|CL_413|NAT_mex|2021-11-26",
        "ST":"ST_2",
        "RISK":"RISK_3",
        "MET":"MET_NA",
        "NAT":"NAT_mex"
      }
    },
    {
      "id":"ID_CEC-22-7673|ST_1|CODE_09006|SX_M|RISK_3|AGE_27|SES_1|SCO_2|CD4_2|DRUG_0|MET_NA|APP_1|RES_5|REC_0|VEN_1|CL_413|NAT_mex|2022-05-25",
      "cluster":122,
      "patient_attributes":{
        "ehars_uid":"ID_CEC-22-7673|ST_1|CODE_09006|SX_M|RISK_3|AGE_27|SES_1|SCO_2|CD4_2|DRUG_0|MET_NA|APP_1|RES_5|REC_0|VEN_1|CL_413|NAT_mex|2022-05-25",
        "ST":"ST_1",
        "RISK":"RISK_3",
        "MET":"MET_NA",
        "NAT":"NAT_mex"
      }
    },
    {
      "id":"ID_CEC-21-2970|ST_2|CODE_15033|SX_M|RISK_3|AGE_19|SES_1|SCO_2|CD4_1|DRUG_1|MET_NA|APP_1|RES_5|REC_0|VEN_0|CL_413|NAT_mex|2021-03-17",
      "cluster":122,
      "patient_attributes":{
        "ehars_uid":"ID_CEC-21-2970|ST_2|CODE_15033|SX_M|RISK_3|AGE_19|SES_1|SCO_2|CD4_1|DRUG_1|MET_NA|APP_1|RES_5|REC_0|VEN_0|CL_413|NAT_mex|2021-03-17",
        "ST":"ST_2",
        "RISK":"RISK_3",
        "MET":"MET_NA",
        "NAT":"NAT_mex"
      }
    },
    {
      "id":"ID_CEC-19-0578|ST_2|CODE_15081|SX_M|RISK_NA|AGE_23|SES_NA|SCO_NA|CD4_2|DRUG_NA|MET_NA|APP_NA|RES_5|REC_0|VEN_NA|CL_413|NAT_NA|2019-10-16",
      "cluster":122,
      "patient_attributes":{
        "ehars_uid":"ID_CEC-19-0578|ST_2|CODE_15081|SX_M|RISK_NA|AGE_23|SES_NA|SCO_NA|CD4_2|DRUG_NA|MET_NA|APP_NA|RES_5|REC_0|VEN_NA|CL_413|NAT_NA|2019-10-16",
        "ST":"ST_2",
        "RISK":"RISK_NA",
        "MET":"MET_NA",
        "NAT":"NAT_NA"
      }
    },
    {
      "id":"ID_CEC-21-2831|ST_1|CODE_09006|SX_M|RISK_3|AGE_21|SES_2|SCO_2|CD4_1|DRUG_NA|MET_NA|APP_1|RES_1|REC_0|VEN_1|CL_83|NAT_mex|2021-03-03",
      "cluster":123,
      "patient_attributes":{
        "ehars_uid":"ID_CEC-21-2831|ST_1|CODE_09006|SX_M|RISK_3|AGE_21|SES_2|SCO_2|CD4_1|DRUG_NA|MET_NA|APP_1|RES_1|REC_0|VEN_1|CL_83|NAT_mex|2021-03-03",
        "ST":"ST_1",
        "RISK":"RISK_3",
        "MET":"MET_NA",
        "NAT":"NAT_mex"
      }
    },
    {
      "id":"ID_CEC-19-0650|ST_2|CODE_15058|SX_M|RISK_NA|AGE_26|SES_NA|SCO_NA|CD4_1|DRUG_NA|MET_NA|APP_NA|RES_1|REC_0|VEN_NA|CL_83|NAT_NA|2019-10-23",
      "cluster":123,
      "patient_attributes":{
        "ehars_uid":"ID_CEC-19-0650|ST_2|CODE_15058|SX_M|RISK_NA|AGE_26|SES_NA|SCO_NA|CD4_1|DRUG_NA|MET_NA|APP_NA|RES_1|REC_0|VEN_NA|CL_83|NAT_NA|2019-10-23",
        "ST":"ST_2",
        "RISK":"RISK_NA",
        "MET":"MET_NA",
        "NAT":"NAT_NA"
      }
    },
    {
      "id":"ID_CEC-19-0701|ST_1|CODE_09015|SX_M|RISK_NA|AGE_24|SES_NA|SCO_NA|CD4_3|DRUG_NA|MET_NA|APP_NA|RES_1|REC_1|VEN_NA|CL_83|NAT_NA|2019-10-30",
      "cluster":123,
      "patient_attributes":{
        "ehars_uid":"ID_CEC-19-0701|ST_1|CODE_09015|SX_M|RISK_NA|AGE_24|SES_NA|SCO_NA|CD4_3|DRUG_NA|MET_NA|APP_NA|RES_1|REC_1|VEN_NA|CL_83|NAT_NA|2019-10-30",
        "ST":"ST_1",
        "RISK":"RISK_NA",
        "MET":"MET_NA",
        "NAT":"NAT_NA"
      }
    },
    {
      "id":"ID_CEC-21-5876|ST_1|CODE_09006|SX_M|RISK_3|AGE_26|SES_1|SCO_3|CD4_1|DRUG_1|MET_NA|APP_0|RES_1|REC_0|VEN_1|CL_83|NAT_mex|2021-12-09",
      "cluster":123,
      "patient_attributes":{
        "ehars_uid":"ID_CEC-21-5876|ST_1|CODE_09006|SX_M|RISK_3|AGE_26|SES_1|SCO_3|CD4_1|DRUG_1|MET_NA|APP_0|RES_1|REC_0|VEN_1|CL_83|NAT_mex|2021-12-09",
        "ST":"ST_1",
        "RISK":"RISK_3",
        "MET":"MET_NA",
        "NAT":"NAT_mex"
      }
    },
    {
      "id":"ID_CEC-22-7893|ST_1|CODE_09016|SX_M|RISK_3|AGE_28|SES_2|SCO_3|CD4_2|DRUG_1|MET_NA|APP_1|RES_1|REC_1|VEN_NA|CL_83|NAT_mex|2022-06-09",
      "cluster":123,
      "patient_attributes":{
        "ehars_uid":"ID_CEC-22-7893|ST_1|CODE_09016|SX_M|RISK_3|AGE_28|SES_2|SCO_3|CD4_2|DRUG_1|MET_NA|APP_1|RES_1|REC_1|VEN_NA|CL_83|NAT_mex|2022-06-09",
        "ST":"ST_1",
        "RISK":"RISK_3",
        "MET":"MET_NA",
        "NAT":"NAT_mex"
      }
    },
    {
      "id":"ID_CEC-19-0885|ST_1|CODE_09016|SX_M|RISK_NA|AGE_25|SES_NA|SCO_NA|CD4_2|DRUG_NA|MET_NA|APP_NA|RES_5|REC_1|VEN_NA|CL_202|NAT_NA|2019-11-22",
      "cluster":124,
      "patient_attributes":{
        "ehars_uid":"ID_CEC-19-0885|ST_1|CODE_09016|SX_M|RISK_NA|AGE_25|SES_NA|SCO_NA|CD4_2|DRUG_NA|MET_NA|APP_NA|RES_5|REC_1|VEN_NA|CL_202|NAT_NA|2019-11-22",
        "ST":"ST_1",
        "RISK":"RISK_NA",
        "MET":"MET_NA",
        "NAT":"NAT_NA"
      }
    },
    {
      "id":"ID_CEC-22-8506|ST_1|CODE_09016|SX_M|RISK_NA|AGE_33|SES_NA|SCO_NA|CD4_2|DRUG_NA|MET_NA|APP_NA|RES_5|REC_1|VEN_NA|CL_202|NAT_NA|2022-08-05",
      "cluster":124,
      "patient_attributes":{
        "ehars_uid":"ID_CEC-22-8506|ST_1|CODE_09016|SX_M|RISK_NA|AGE_33|SES_NA|SCO_NA|CD4_2|DRUG_NA|MET_NA|APP_NA|RES_5|REC_1|VEN_NA|CL_202|NAT_NA|2022-08-05",
        "ST":"ST_1",
        "RISK":"RISK_NA",
        "MET":"MET_NA",
        "NAT":"NAT_NA"
      }
    },
    {
      "id":"ID_CEC-22-8628|ST_1|CODE_09016|SX_M|RISK_NA|AGE_25|SES_NA|SCO_NA|CD4_3|DRUG_NA|MET_NA|APP_NA|RES_5|REC_1|VEN_NA|CL_202|NAT_NA|2022-08-16",
      "cluster":124,
      "patient_attributes":{
        "ehars_uid":"ID_CEC-22-8628|ST_1|CODE_09016|SX_M|RISK_NA|AGE_25|SES_NA|SCO_NA|CD4_3|DRUG_NA|MET_NA|APP_NA|RES_5|REC_1|VEN_NA|CL_202|NAT_NA|2022-08-16",
        "ST":"ST_1",
        "RISK":"RISK_NA",
        "MET":"MET_NA",
        "NAT":"NAT_NA"
      }
    },
    {
      "id":"ID_CEC-22-9447|ST_1|CODE_09010|SX_M|RISK_3|AGE_19|SES_2|SCO_2|CD4_2|DRUG_1|MET_NA|APP_1|RES_1|REC_0|VEN_0|CL_202|NAT_mex|2022-10-28",
      "cluster":124,
      "patient_attributes":{
        "ehars_uid":"ID_CEC-22-9447|ST_1|CODE_09010|SX_M|RISK_3|AGE_19|SES_2|SCO_2|CD4_2|DRUG_1|MET_NA|APP_1|RES_1|REC_0|VEN_0|CL_202|NAT_mex|2022-10-28",
        "ST":"ST_1",
        "RISK":"RISK_3",
        "MET":"MET_NA",
        "NAT":"NAT_mex"
      }
    },
    {
      "id":"ID_CEC-22-9551|ST_1|CODE_09015|SX_M|RISK_3|AGE_30|SES_2|SCO_3|CD4_3|DRUG_1|MET_1|APP_1|RES_1|REC_0|VEN_1|CL_202|NAT_mex|2022-11-10",
      "cluster":124,
      "patient_attributes":{
        "ehars_uid":"ID_CEC-22-9551|ST_1|CODE_09015|SX_M|RISK_3|AGE_30|SES_2|SCO_3|CD4_3|DRUG_1|MET_1|APP_1|RES_1|REC_0|VEN_1|CL_202|NAT_mex|2022-11-10",
        "ST":"ST_1",
        "RISK":"RISK_3",
        "MET":"MET_1",
        "NAT":"NAT_mex"
      }
    },
    {
      "id":"ID_CEC-20-1769|ST_1|CODE_09005|SX_M|RISK_3|AGE_28|SES_2|SCO_3|CD4_2|DRUG_1|MET_NA|APP_1|RES_1|REC_1|VEN_0|CL_52|NAT_mex|2020-10-20",
      "cluster":125,
      "patient_attributes":{
        "ehars_uid":"ID_CEC-20-1769|ST_1|CODE_09005|SX_M|RISK_3|AGE_28|SES_2|SCO_3|CD4_2|DRUG_1|MET_NA|APP_1|RES_1|REC_1|VEN_0|CL_52|NAT_mex|2020-10-20",
        "ST":"ST_1",
        "RISK":"RISK_3",
        "MET":"MET_NA",
        "NAT":"NAT_mex"
      }
    },
    {
      "id":"ID_CEC-20-1804|ST_1|CODE_09015|SX_M|RISK_3|AGE_28|SES_2|SCO_2|CD4_1|DRUG_1|MET_NA|APP_1|RES_1|REC_0|VEN_1|CL_52|NAT_col|2020-10-21",
      "cluster":125,
      "patient_attributes":{
        "ehars_uid":"ID_CEC-20-1804|ST_1|CODE_09015|SX_M|RISK_3|AGE_28|SES_2|SCO_2|CD4_1|DRUG_1|MET_NA|APP_1|RES_1|REC_0|VEN_1|CL_52|NAT_col|2020-10-21",
        "ST":"ST_1",
        "RISK":"RISK_3",
        "MET":"MET_NA",
        "NAT":"NAT_col"
      }
    },
    {
      "id":"ID_CEC-20-1845|ST_1|CODE_09006|SX_M|RISK_3|AGE_23|SES_1|SCO_2|CD4_2|DRUG_1|MET_NA|APP_1|RES_1|REC_1|VEN_0|CL_52|NAT_mex|2020-10-26",
      "cluster":125,
      "patient_attributes":{
        "ehars_uid":"ID_CEC-20-1845|ST_1|CODE_09006|SX_M|RISK_3|AGE_23|SES_1|SCO_2|CD4_2|DRUG_1|MET_NA|APP_1|RES_1|REC_1|VEN_0|CL_52|NAT_mex|2020-10-26",
        "ST":"ST_1",
        "RISK":"RISK_3",
        "MET":"MET_NA",
        "NAT":"NAT_mex"
      }
    },
    {
      "id":"ID_CEC-22-6619|ST_1|CODE_09002|SX_M|RISK_3|AGE_38|SES_1|SCO_2|CD4_2|DRUG_1|MET_NA|APP_1|RES_1|REC_0|VEN_1|CL_52|NAT_mex|2022-02-28",
      "cluster":125,
      "patient_attributes":{
        "ehars_uid":"ID_CEC-22-6619|ST_1|CODE_09002|SX_M|RISK_3|AGE_38|SES_1|SCO_2|CD4_2|DRUG_1|MET_NA|APP_1|RES_1|REC_0|VEN_1|CL_52|NAT_mex|2022-02-28",
        "ST":"ST_1",
        "RISK":"RISK_3",
        "MET":"MET_NA",
        "NAT":"NAT_mex"
      }
    },
    {
      "id":"ID_CEC-20-0901|ST_1|CODE_09005|SX_M|RISK_3|AGE_30|SES_1|SCO_3|CD4_1|DRUG_NA|MET_NA|APP_0|RES_1|REC_0|VEN_0|CL_52|NAT_mex|2020-07-10",
      "cluster":125,
      "patient_attributes":{
        "ehars_uid":"ID_CEC-20-0901|ST_1|CODE_09005|SX_M|RISK_3|AGE_30|SES_1|SCO_3|CD4_1|DRUG_NA|MET_NA|APP_0|RES_1|REC_0|VEN_0|CL_52|NAT_mex|2020-07-10",
        "ST":"ST_1",
        "RISK":"RISK_3",
        "MET":"MET_NA",
        "NAT":"NAT_mex"
      }
    },
    {
      "id":"ID_CEC-20-1096|ST_1|CODE_09015|SX_M|RISK_3|AGE_47|SES_2|SCO_2|CD4_2|DRUG_1|MET_NA|APP_1|RES_1|REC_1|VEN_1|CL_362|NAT_mex|2020-08-07",
      "cluster":126,
      "patient_attributes":{
        "ehars_uid":"ID_CEC-20-1096|ST_1|CODE_09015|SX_M|RISK_3|AGE_47|SES_2|SCO_2|CD4_2|DRUG_1|MET_NA|APP_1|RES_1|REC_1|VEN_1|CL_362|NAT_mex|2020-08-07",
        "ST":"ST_1",
        "RISK":"RISK_3",
        "MET":"MET_NA",
        "NAT":"NAT_mex"
      }
    },
    {
      "id":"ID_CEC-21-4789|ST_2|CODE_15121|SX_M|RISK_3|AGE_35|SES_2|SCO_2|CD4_1|DRUG_0|MET_NA|APP_1|RES_1|REC_0|VEN_0|CL_362|NAT_mex|2021-09-08",
      "cluster":126,
      "patient_attributes":{
        "ehars_uid":"ID_CEC-21-4789|ST_2|CODE_15121|SX_M|RISK_3|AGE_35|SES_2|SCO_2|CD4_1|DRUG_0|MET_NA|APP_1|RES_1|REC_0|VEN_0|CL_362|NAT_mex|2021-09-08",
        "ST":"ST_2",
        "RISK":"RISK_3",
        "MET":"MET_NA",
        "NAT":"NAT_mex"
      }
    },
    {
      "id":"ID_CEC-21-5424|ST_1|CODE_09008|SX_M|RISK_3|AGE_37|SES_1|SCO_3|CD4_2|DRUG_0|MET_NA|APP_1|RES_1|REC_0|VEN_1|CL_362|NAT_mex|2021-11-01",
      "cluster":126,
      "patient_attributes":{
        "ehars_uid":"ID_CEC-21-5424|ST_1|CODE_09008|SX_M|RISK_3|AGE_37|SES_1|SCO_3|CD4_2|DRUG_0|MET_NA|APP_1|RES_1|REC_0|VEN_1|CL_362|NAT_mex|2021-11-01",
        "ST":"ST_1",
        "RISK":"RISK_3",
        "MET":"MET_NA",
        "NAT":"NAT_mex"
      }
    },
    {
      "id":"ID_CEC-22-8911|ST_2|CODE_15104|SX_M|RISK_3|AGE_53|SES_1|SCO_3|CD4_2|DRUG_0|MET_NA|APP_1|RES_1|REC_1|VEN_1|CL_362|NAT_mex|2022-09-07",
      "cluster":126,
      "patient_attributes":{
        "ehars_uid":"ID_CEC-22-8911|ST_2|CODE_15104|SX_M|RISK_3|AGE_53|SES_1|SCO_3|CD4_2|DRUG_0|MET_NA|APP_1|RES_1|REC_1|VEN_1|CL_362|NAT_mex|2022-09-07",
        "ST":"ST_2",
        "RISK":"RISK_3",
        "MET":"MET_NA",
        "NAT":"NAT_mex"
      }
    },
    {
      "id":"ID_CEC-20-0933|ST_2|CODE_15059|SX_M|RISK_3|AGE_35|SES_2|SCO_3|CD4_1|DRUG_1|MET_NA|APP_1|RES_1|REC_0|VEN_1|CL_362|NAT_mex|2020-07-15",
      "cluster":126,
      "patient_attributes":{
        "ehars_uid":"ID_CEC-20-0933|ST_2|CODE_15059|SX_M|RISK_3|AGE_35|SES_2|SCO_3|CD4_1|DRUG_1|MET_NA|APP_1|RES_1|REC_0|VEN_1|CL_362|NAT_mex|2020-07-15",
        "ST":"ST_2",
        "RISK":"RISK_3",
        "MET":"MET_NA",
        "NAT":"NAT_mex"
      }
    },
    {
      "id":"ID_CEC-20-1002|ST_2|CODE_15099|SX_M|RISK_3|AGE_24|SES_2|SCO_2|CD4_1|DRUG_0|MET_NA|APP_1|RES_1|REC_0|VEN_0|CL_325|NAT_mex|2020-07-24",
      "cluster":127,
      "patient_attributes":{
        "ehars_uid":"ID_CEC-20-1002|ST_2|CODE_15099|SX_M|RISK_3|AGE_24|SES_2|SCO_2|CD4_1|DRUG_0|MET_NA|APP_1|RES_1|REC_0|VEN_0|CL_325|NAT_mex|2020-07-24",
        "ST":"ST_2",
        "RISK":"RISK_3",
        "MET":"MET_NA",
        "NAT":"NAT_mex"
      }
    },
    {
      "id":"ID_CEC-20-1453|ST_2|CODE_15030|SX_M|RISK_3|AGE_29|SES_2|SCO_2|CD4_1|DRUG_0|MET_NA|APP_0|RES_1|REC_0|VEN_0|CL_325|NAT_mex|2020-09-17",
      "cluster":127,
      "patient_attributes":{
        "ehars_uid":"ID_CEC-20-1453|ST_2|CODE_15030|SX_M|RISK_3|AGE_29|SES_2|SCO_2|CD4_1|DRUG_0|MET_NA|APP_0|RES_1|REC_0|VEN_0|CL_325|NAT_mex|2020-09-17",
        "ST":"ST_2",
        "RISK":"RISK_3",
        "MET":"MET_NA",
        "NAT":"NAT_mex"
      }
    },
    {
      "id":"ID_CEC-20-2034|ST_1|CODE_09007|SX_M|RISK_3|AGE_25|SES_2|SCO_2|CD4_1|DRUG_0|MET_NA|APP_1|RES_1|REC_0|VEN_1|CL_325|NAT_mex|2020-11-18",
      "cluster":127,
      "patient_attributes":{
        "ehars_uid":"ID_CEC-20-2034|ST_1|CODE_09007|SX_M|RISK_3|AGE_25|SES_2|SCO_2|CD4_1|DRUG_0|MET_NA|APP_1|RES_1|REC_0|VEN_1|CL_325|NAT_mex|2020-11-18",
        "ST":"ST_1",
        "RISK":"RISK_3",
        "MET":"MET_NA",
        "NAT":"NAT_mex"
      }
    },
    {
      "id":"ID_CEC-21-2356|ST_1|CODE_09013|SX_M|RISK_3|AGE_24|SES_2|SCO_3|CD4_1|DRUG_0|MET_NA|APP_1|RES_1|REC_0|VEN_1|CL_325|NAT_mex|2021-01-11",
      "cluster":127,
      "patient_attributes":{
        "ehars_uid":"ID_CEC-21-2356|ST_1|CODE_09013|SX_M|RISK_3|AGE_24|SES_2|SCO_3|CD4_1|DRUG_0|MET_NA|APP_1|RES_1|REC_0|VEN_1|CL_325|NAT_mex|2021-01-11",
        "ST":"ST_1",
        "RISK":"RISK_3",
        "MET":"MET_NA",
        "NAT":"NAT_mex"
      }
    },
    {
      "id":"ID_CEC-22-7199|ST_2|CODE_15099|SX_M|RISK_3|AGE_29|SES_1|SCO_3|CD4_2|DRUG_1|MET_0|APP_1|RES_1|REC_0|VEN_0|CL_NA|NAT_mex|2022-04-19",
      "cluster":127,
      "patient_attributes":{
        "ehars_uid":"ID_CEC-22-7199|ST_2|CODE_15099|SX_M|RISK_3|AGE_29|SES_1|SCO_3|CD4_2|DRUG_1|MET_0|APP_1|RES_1|REC_0|VEN_0|CL_NA|NAT_mex|2022-04-19",
        "ST":"ST_2",
        "RISK":"RISK_3",
        "MET":"MET_0",
        "NAT":"NAT_mex"
      }
    },
    {
      "id":"ID_CEC-20-1131|ST_1|CODE_09013|SX_M|RISK_3|AGE_50|SES_1|SCO_2|CD4_2|DRUG_1|MET_1|APP_0|RES_3|REC_1|VEN_1|CL_419|NAT_mex|2020-08-12",
      "cluster":128,
      "patient_attributes":{
        "ehars_uid":"ID_CEC-20-1131|ST_1|CODE_09013|SX_M|RISK_3|AGE_50|SES_1|SCO_2|CD4_2|DRUG_1|MET_1|APP_0|RES_3|REC_1|VEN_1|CL_419|NAT_mex|2020-08-12",
        "ST":"ST_1",
        "RISK":"RISK_3",
        "MET":"MET_1",
        "NAT":"NAT_mex"
      }
    },
    {
      "id":"ID_CEC-21-2443|ST_1|CODE_09009|SX_M|RISK_3|AGE_21|SES_2|SCO_2|CD4_2|DRUG_NA|MET_NA|APP_1|RES_3|REC_0|VEN_NA|CL_419|NAT_mex|2021-01-20",
      "cluster":128,
      "patient_attributes":{
        "ehars_uid":"ID_CEC-21-2443|ST_1|CODE_09009|SX_M|RISK_3|AGE_21|SES_2|SCO_2|CD4_2|DRUG_NA|MET_NA|APP_1|RES_3|REC_0|VEN_NA|CL_419|NAT_mex|2021-01-20",
        "ST":"ST_1",
        "RISK":"RISK_3",
        "MET":"MET_NA",
        "NAT":"NAT_mex"
      }
    },
    {
      "id":"ID_CEC-21-2825|ST_1|CODE_09009|SX_M|RISK_3|AGE_36|SES_2|SCO_2|CD4_2|DRUG_0|MET_NA|APP_1|RES_3|REC_0|VEN_NA|CL_419|NAT_mex|2021-03-01",
      "cluster":128,
      "patient_attributes":{
        "ehars_uid":"ID_CEC-21-2825|ST_1|CODE_09009|SX_M|RISK_3|AGE_36|SES_2|SCO_2|CD4_2|DRUG_0|MET_NA|APP_1|RES_3|REC_0|VEN_NA|CL_419|NAT_mex|2021-03-01",
        "ST":"ST_1",
        "RISK":"RISK_3",
        "MET":"MET_NA",
        "NAT":"NAT_mex"
      }
    },
    {
      "id":"ID_CEC-21-3844|ST_1|CODE_09013|SX_M|RISK_3|AGE_19|SES_1|SCO_2|CD4_2|DRUG_1|MET_NA|APP_1|RES_3|REC_0|VEN_1|CL_419|NAT_mex|2021-06-02",
      "cluster":128,
      "patient_attributes":{
        "ehars_uid":"ID_CEC-21-3844|ST_1|CODE_09013|SX_M|RISK_3|AGE_19|SES_1|SCO_2|CD4_2|DRUG_1|MET_NA|APP_1|RES_3|REC_0|VEN_1|CL_419|NAT_mex|2021-06-02",
        "ST":"ST_1",
        "RISK":"RISK_3",
        "MET":"MET_NA",
        "NAT":"NAT_mex"
      }
    },
    {
      "id":"ID_CEC-22-8250|ST_1|CODE_09012|SX_M|RISK_3|AGE_26|SES_2|SCO_2|CD4_2|DRUG_1|MET_NA|APP_1|RES_3|REC_0|VEN_0|CL_419|NAT_mex|2022-07-08",
      "cluster":128,
      "patient_attributes":{
        "ehars_uid":"ID_CEC-22-8250|ST_1|CODE_09012|SX_M|RISK_3|AGE_26|SES_2|SCO_2|CD4_2|DRUG_1|MET_NA|APP_1|RES_3|REC_0|VEN_0|CL_419|NAT_mex|2022-07-08",
        "ST":"ST_1",
        "RISK":"RISK_3",
        "MET":"MET_NA",
        "NAT":"NAT_mex"
      }
    },
    {
      "id":"ID_CEC-21-3714|ST_2|CODE_15013|SX_M|RISK_3|AGE_23|SES_2|SCO_3|CD4_2|DRUG_0|MET_NA|APP_1|RES_2|REC_0|VEN_0|CL_380|NAT_mex|2021-05-20",
      "cluster":129,
      "patient_attributes":{
        "ehars_uid":"ID_CEC-21-3714|ST_2|CODE_15013|SX_M|RISK_3|AGE_23|SES_2|SCO_3|CD4_2|DRUG_0|MET_NA|APP_1|RES_2|REC_0|VEN_0|CL_380|NAT_mex|2021-05-20",
        "ST":"ST_2",
        "RISK":"RISK_3",
        "MET":"MET_NA",
        "NAT":"NAT_mex"
      }
    },
    {
      "id":"ID_CEC-21-5558|ST_1|CODE_09005|SX_M|RISK_3|AGE_25|SES_1|SCO_3|CD4_1|DRUG_0|MET_NA|APP_1|RES_2|REC_0|VEN_1|CL_380|NAT_mex|2021-11-16",
      "cluster":129,
      "patient_attributes":{
        "ehars_uid":"ID_CEC-21-5558|ST_1|CODE_09005|SX_M|RISK_3|AGE_25|SES_1|SCO_3|CD4_1|DRUG_0|MET_NA|APP_1|RES_2|REC_0|VEN_1|CL_380|NAT_mex|2021-11-16",
        "ST":"ST_1",
        "RISK":"RISK_3",
        "MET":"MET_NA",
        "NAT":"NAT_mex"
      }
    },
    {
      "id":"ID_CEC-21-5712|ST_1|CODE_09003|SX_M|RISK_3|AGE_28|SES_2|SCO_3|CD4_1|DRUG_0|MET_NA|APP_1|RES_2|REC_0|VEN_1|CL_380|NAT_mex|2021-11-26",
      "cluster":129,
      "patient_attributes":{
        "ehars_uid":"ID_CEC-21-5712|ST_1|CODE_09003|SX_M|RISK_3|AGE_28|SES_2|SCO_3|CD4_1|DRUG_0|MET_NA|APP_1|RES_2|REC_0|VEN_1|CL_380|NAT_mex|2021-11-26",
        "ST":"ST_1",
        "RISK":"RISK_3",
        "MET":"MET_NA",
        "NAT":"NAT_mex"
      }
    },
    {
      "id":"ID_CEC-20-1294|ST_1|CODE_09014|SX_M|RISK_3|AGE_30|SES_1|SCO_3|CD4_2|DRUG_0|MET_NA|APP_1|RES_2|REC_1|VEN_1|CL_380|NAT_col|2020-08-28",
      "cluster":129,
      "patient_attributes":{
        "ehars_uid":"ID_CEC-20-1294|ST_1|CODE_09014|SX_M|RISK_3|AGE_30|SES_1|SCO_3|CD4_2|DRUG_0|MET_NA|APP_1|RES_2|REC_1|VEN_1|CL_380|NAT_col|2020-08-28",
        "ST":"ST_1",
        "RISK":"RISK_3",
        "MET":"MET_NA",
        "NAT":"NAT_col"
      }
    },
    {
      "id":"ID_CEC-20-2064|ST_1|CODE_09006|SX_M|RISK_3|AGE_22|SES_1|SCO_3|CD4_2|DRUG_1|MET_NA|APP_1|RES_2|REC_0|VEN_1|CL_380|NAT_mex|2020-11-20",
      "cluster":129,
      "patient_attributes":{
        "ehars_uid":"ID_CEC-20-2064|ST_1|CODE_09006|SX_M|RISK_3|AGE_22|SES_1|SCO_3|CD4_2|DRUG_1|MET_NA|APP_1|RES_2|REC_0|VEN_1|CL_380|NAT_mex|2020-11-20",
        "ST":"ST_1",
        "RISK":"RISK_3",
        "MET":"MET_NA",
        "NAT":"NAT_mex"
      }
    },
    {
      "id":"ID_CEC-22-7688|ST_2|CODE_15122|SX_FT|RISK_4|AGE_21|SES_2|SCO_2|CD4_1|DRUG_0|MET_NA|APP_0|RES_1|REC_0|VEN_0|CL_439|NAT_mex|2022-05-26",
      "cluster":130,
      "patient_attributes":{
        "ehars_uid":"ID_CEC-22-7688|ST_2|CODE_15122|SX_FT|RISK_4|AGE_21|SES_2|SCO_2|CD4_1|DRUG_0|MET_NA|APP_0|RES_1|REC_0|VEN_0|CL_439|NAT_mex|2022-05-26",
        "ST":"ST_2",
        "RISK":"RISK_4",
        "MET":"MET_NA",
        "NAT":"NAT_mex"
      }
    },
    {
      "id":"ID_CEC-22-9368|ST_1|CODE_09009|SX_M|RISK_3|AGE_30|SES_1|SCO_2|CD4_3|DRUG_1|MET_NA|APP_0|RES_1|REC_0|VEN_0|CL_439|NAT_mex|2022-10-21",
      "cluster":130,
      "patient_attributes":{
        "ehars_uid":"ID_CEC-22-9368|ST_1|CODE_09009|SX_M|RISK_3|AGE_30|SES_1|SCO_2|CD4_3|DRUG_1|MET_NA|APP_0|RES_1|REC_0|VEN_0|CL_439|NAT_mex|2022-10-21",
        "ST":"ST_1",
        "RISK":"RISK_3",
        "MET":"MET_NA",
        "NAT":"NAT_mex"
      }
    },
    {
      "id":"ID_CEC-21-3063|ST_1|CODE_07106|SX_M|RISK_3|AGE_21|SES_2|SCO_2|CD4_2|DRUG_1|MET_NA|APP_1|RES_1|REC_1|VEN_1|CL_439|NAT_mex|2021-03-24",
      "cluster":130,
      "patient_attributes":{
        "ehars_uid":"ID_CEC-21-3063|ST_1|CODE_07106|SX_M|RISK_3|AGE_21|SES_2|SCO_2|CD4_2|DRUG_1|MET_NA|APP_1|RES_1|REC_1|VEN_1|CL_439|NAT_mex|2021-03-24",
        "ST":"ST_1",
        "RISK":"RISK_3",
        "MET":"MET_NA",
        "NAT":"NAT_mex"
      }
    },
    {
      "id":"ID_CEC-21-2910|ST_1|CODE_09007|SX_M|RISK_3|AGE_25|SES_1|SCO_NA|CD4_2|DRUG_1|MET_NA|APP_0|RES_1|REC_1|VEN_NA|CL_439|NAT_mex|2021-03-08",
      "cluster":130,
      "patient_attributes":{
        "ehars_uid":"ID_CEC-21-2910|ST_1|CODE_09007|SX_M|RISK_3|AGE_25|SES_1|SCO_NA|CD4_2|DRUG_1|MET_NA|APP_0|RES_1|REC_1|VEN_NA|CL_439|NAT_mex|2021-03-08",
        "ST":"ST_1",
        "RISK":"RISK_3",
        "MET":"MET_NA",
        "NAT":"NAT_mex"
      }
    },
    {
      "id":"ID_CEC-20-1428|ST_2|CODE_15122|SX_M|RISK_3|AGE_21|SES_2|SCO_2|CD4_2|DRUG_1|MET_NA|APP_1|RES_1|REC_0|VEN_0|CL_439|NAT_mex|2020-09-14",
      "cluster":130,
      "patient_attributes":{
        "ehars_uid":"ID_CEC-20-1428|ST_2|CODE_15122|SX_M|RISK_3|AGE_21|SES_2|SCO_2|CD4_2|DRUG_1|MET_NA|APP_1|RES_1|REC_0|VEN_0|CL_439|NAT_mex|2020-09-14",
        "ST":"ST_2",
        "RISK":"RISK_3",
        "MET":"MET_NA",
        "NAT":"NAT_mex"
      }
    },
    {
      "id":"ID_CEC-21-2590|ST_2|CODE_15104|SX_M|RISK_3|AGE_31|SES_1|SCO_2|CD4_2|DRUG_0|MET_NA|APP_0|RES_6|REC_0|VEN_0|CL_51|NAT_mex|2021-02-08",
      "cluster":131,
      "patient_attributes":{
        "ehars_uid":"ID_CEC-21-2590|ST_2|CODE_15104|SX_M|RISK_3|AGE_31|SES_1|SCO_2|CD4_2|DRUG_0|MET_NA|APP_0|RES_6|REC_0|VEN_0|CL_51|NAT_mex|2021-02-08",
        "ST":"ST_2",
        "RISK":"RISK_3",
        "MET":"MET_NA",
        "NAT":"NAT_mex"
      }
    },
    {
      "id":"ID_CEC-21-4580|ST_1|CODE_09005|SX_M|RISK_3|AGE_32|SES_1|SCO_2|CD4_2|DRUG_0|MET_NA|APP_0|RES_2|REC_0|VEN_0|CL_51|NAT_mex|2021-08-16",
      "cluster":131,
      "patient_attributes":{
        "ehars_uid":"ID_CEC-21-4580|ST_1|CODE_09005|SX_M|RISK_3|AGE_32|SES_1|SCO_2|CD4_2|DRUG_0|MET_NA|APP_0|RES_2|REC_0|VEN_0|CL_51|NAT_mex|2021-08-16",
        "ST":"ST_1",
        "RISK":"RISK_3",
        "MET":"MET_NA",
        "NAT":"NAT_mex"
      }
    },
    {
      "id":"ID_CEC-21-5273|ST_2|CODE_15020|SX_M|RISK_3|AGE_33|SES_1|SCO_2|CD4_1|DRUG_1|MET_NA|APP_1|RES_2|REC_0|VEN_1|CL_51|NAT_mex|2021-10-19",
      "cluster":131,
      "patient_attributes":{
        "ehars_uid":"ID_CEC-21-5273|ST_2|CODE_15020|SX_M|RISK_3|AGE_33|SES_1|SCO_2|CD4_1|DRUG_1|MET_NA|APP_1|RES_2|REC_0|VEN_1|CL_51|NAT_mex|2021-10-19",
        "ST":"ST_2",
        "RISK":"RISK_3",
        "MET":"MET_NA",
        "NAT":"NAT_mex"
      }
    },
    {
      "id":"ID_CEC-21-5361|ST_2|CODE_15013|SX_M|RISK_3|AGE_28|SES_2|SCO_3|CD4_2|DRUG_1|MET_NA|APP_0|RES_2|REC_0|VEN_0|CL_51|NAT_NA|2021-10-26",
      "cluster":131,
      "patient_attributes":{
        "ehars_uid":"ID_CEC-21-5361|ST_2|CODE_15013|SX_M|RISK_3|AGE_28|SES_2|SCO_3|CD4_2|DRUG_1|MET_NA|APP_0|RES_2|REC_0|VEN_0|CL_51|NAT_NA|2021-10-26",
        "ST":"ST_2",
        "RISK":"RISK_3",
        "MET":"MET_NA",
        "NAT":"NAT_NA"
      }
    },
    {
      "id":"ID_CEC-20-1434|ST_2|CODE_15104|SX_M|RISK_3|AGE_23|SES_2|SCO_3|CD4_2|DRUG_1|MET_NA|APP_1|RES_2|REC_0|VEN_1|CL_51|NAT_mex|2020-09-14",
      "cluster":131,
      "patient_attributes":{
        "ehars_uid":"ID_CEC-20-1434|ST_2|CODE_15104|SX_M|RISK_3|AGE_23|SES_2|SCO_3|CD4_2|DRUG_1|MET_NA|APP_1|RES_2|REC_0|VEN_1|CL_51|NAT_mex|2020-09-14",
        "ST":"ST_2",
        "RISK":"RISK_3",
        "MET":"MET_NA",
        "NAT":"NAT_mex"
      }
    },
    {
      "id":"ID_CEC-20-2304|ST_1|CODE_09003|SX_M|RISK_3|AGE_25|SES_2|SCO_3|CD4_2|DRUG_0|MET_NA|APP_0|RES_1|REC_NA|VEN_0|CL_487|NAT_mex|2020-12-15",
      "cluster":132,
      "patient_attributes":{
        "ehars_uid":"ID_CEC-20-2304|ST_1|CODE_09003|SX_M|RISK_3|AGE_25|SES_2|SCO_3|CD4_2|DRUG_0|MET_NA|APP_0|RES_1|REC_NA|VEN_0|CL_487|NAT_mex|2020-12-15",
        "ST":"ST_1",
        "RISK":"RISK_3",
        "MET":"MET_NA",
        "NAT":"NAT_mex"
      }
    },
    {
      "id":"ID_CEC-22-7555_2|ST_1|CODE_09009|SX_M|RISK_3|AGE_20|SES_2|SCO_2|CD4_1|DRUG_1|MET_NA|APP_0|RES_1|REC_0|VEN_0|CL_487|NAT_mex|2022-05-18",
      "cluster":132,
      "patient_attributes":{
        "ehars_uid":"ID_CEC-22-7555_2|ST_1|CODE_09009|SX_M|RISK_3|AGE_20|SES_2|SCO_2|CD4_1|DRUG_1|MET_NA|APP_0|RES_1|REC_0|VEN_0|CL_487|NAT_mex|2022-05-18",
        "ST":"ST_1",
        "RISK":"RISK_3",
        "MET":"MET_NA",
        "NAT":"NAT_mex"
      }
    },
    {
      "id":"ID_CEC-22-7959|ST_1|CODE_09009|SX_M|RISK_3|AGE_18|SES_2|SCO_2|CD4_2|DRUG_NA|MET_NA|APP_1|RES_5|REC_0|VEN_1|CL_487|NAT_mex|2022-06-15",
      "cluster":132,
      "patient_attributes":{
        "ehars_uid":"ID_CEC-22-7959|ST_1|CODE_09009|SX_M|RISK_3|AGE_18|SES_2|SCO_2|CD4_2|DRUG_NA|MET_NA|APP_1|RES_5|REC_0|VEN_1|CL_487|NAT_mex|2022-06-15",
        "ST":"ST_1",
        "RISK":"RISK_3",
        "MET":"MET_NA",
        "NAT":"NAT_mex"
      }
    },
    {
      "id":"ID_CEC-22-9454|ST_1|CODE_09009|SX_M|RISK_3|AGE_32|SES_1|SCO_3|CD4_1|DRUG_1|MET_NA|APP_1|RES_1|REC_0|VEN_0|CL_487|NAT_mex|2022-10-28",
      "cluster":132,
      "patient_attributes":{
        "ehars_uid":"ID_CEC-22-9454|ST_1|CODE_09009|SX_M|RISK_3|AGE_32|SES_1|SCO_3|CD4_1|DRUG_1|MET_NA|APP_1|RES_1|REC_0|VEN_0|CL_487|NAT_mex|2022-10-28",
        "ST":"ST_1",
        "RISK":"RISK_3",
        "MET":"MET_NA",
        "NAT":"NAT_mex"
      }
    },
    {
      "id":"ID_CEC-20-1456|ST_1|CODE_09006|SX_M|RISK_3|AGE_21|SES_2|SCO_2|CD4_2|DRUG_1|MET_NA|APP_1|RES_1|REC_0|VEN_0|CL_487|NAT_mex|2020-09-17",
      "cluster":132,
      "patient_attributes":{
        "ehars_uid":"ID_CEC-20-1456|ST_1|CODE_09006|SX_M|RISK_3|AGE_21|SES_2|SCO_2|CD4_2|DRUG_1|MET_NA|APP_1|RES_1|REC_0|VEN_0|CL_487|NAT_mex|2020-09-17",
        "ST":"ST_1",
        "RISK":"RISK_3",
        "MET":"MET_NA",
        "NAT":"NAT_mex"
      }
    },
    {
      "id":"ID_CEC-22-9081|ST_1|CODE_09005|SX_M|RISK_3|AGE_32|SES_2|SCO_2|CD4_1|DRUG_1|MET_NA|APP_1|RES_1|REC_0|VEN_1|CL_421|NAT_mex|2022-09-26",
      "cluster":133,
      "patient_attributes":{
        "ehars_uid":"ID_CEC-22-9081|ST_1|CODE_09005|SX_M|RISK_3|AGE_32|SES_2|SCO_2|CD4_1|DRUG_1|MET_NA|APP_1|RES_1|REC_0|VEN_1|CL_421|NAT_mex|2022-09-26",
        "ST":"ST_1",
        "RISK":"RISK_3",
        "MET":"MET_NA",
        "NAT":"NAT_mex"
      }
    },
    {
      "id":"ID_CEC-21-4655|ST_1|CODE_09002|SX_M|RISK_3|AGE_21|SES_1|SCO_2|CD4_2|DRUG_0|MET_NA|APP_1|RES_1|REC_0|VEN_1|CL_421|NAT_mex|2021-08-24",
      "cluster":133,
      "patient_attributes":{
        "ehars_uid":"ID_CEC-21-4655|ST_1|CODE_09002|SX_M|RISK_3|AGE_21|SES_1|SCO_2|CD4_2|DRUG_0|MET_NA|APP_1|RES_1|REC_0|VEN_1|CL_421|NAT_mex|2021-08-24",
        "ST":"ST_1",
        "RISK":"RISK_3",
        "MET":"MET_NA",
        "NAT":"NAT_mex"
      }
    },
    {
      "id":"ID_CEC-21-4282|ST_1|CODE_09003|SX_M|RISK_3|AGE_20|SES_2|SCO_2|CD4_2|DRUG_1|MET_NA|APP_1|RES_1|REC_1|VEN_0|CL_421|NAT_mex|2021-07-12",
      "cluster":133,
      "patient_attributes":{
        "ehars_uid":"ID_CEC-21-4282|ST_1|CODE_09003|SX_M|RISK_3|AGE_20|SES_2|SCO_2|CD4_2|DRUG_1|MET_NA|APP_1|RES_1|REC_1|VEN_0|CL_421|NAT_mex|2021-07-12",
        "ST":"ST_1",
        "RISK":"RISK_3",
        "MET":"MET_NA",
        "NAT":"NAT_mex"
      }
    },
    {
      "id":"ID_CEC-22-9160|ST_1|CODE_09005|SX_M|RISK_3|AGE_20|SES_2|SCO_2|CD4_2|DRUG_NA|MET_NA|APP_1|RES_1|REC_0|VEN_1|CL_421|NAT_mex|2022-09-30",
      "cluster":133,
      "patient_attributes":{
        "ehars_uid":"ID_CEC-22-9160|ST_1|CODE_09005|SX_M|RISK_3|AGE_20|SES_2|SCO_2|CD4_2|DRUG_NA|MET_NA|APP_1|RES_1|REC_0|VEN_1|CL_421|NAT_mex|2022-09-30",
        "ST":"ST_1",
        "RISK":"RISK_3",
        "MET":"MET_NA",
        "NAT":"NAT_mex"
      }
    },
    {
      "id":"ID_CEC-20-1495|ST_1|CODE_09016|SX_M|RISK_3|AGE_24|SES_2|SCO_2|CD4_2|DRUG_1|MET_NA|APP_1|RES_1|REC_1|VEN_0|CL_421|NAT_mex|2020-09-22",
      "cluster":133,
      "patient_attributes":{
        "ehars_uid":"ID_CEC-20-1495|ST_1|CODE_09016|SX_M|RISK_3|AGE_24|SES_2|SCO_2|CD4_2|DRUG_1|MET_NA|APP_1|RES_1|REC_1|VEN_0|CL_421|NAT_mex|2020-09-22",
        "ST":"ST_1",
        "RISK":"RISK_3",
        "MET":"MET_NA",
        "NAT":"NAT_mex"
      }
    },
    {
      "id":"ID_CEC-20-1537|ST_2|CODE_15057|SX_M|RISK_2|AGE_21|SES_2|SCO_2|CD4_2|DRUG_0|MET_NA|APP_1|RES_1|REC_0|VEN_0|CL_97|NAT_mex|2020-09-25",
      "cluster":134,
      "patient_attributes":{
        "ehars_uid":"ID_CEC-20-1537|ST_2|CODE_15057|SX_M|RISK_2|AGE_21|SES_2|SCO_2|CD4_2|DRUG_0|MET_NA|APP_1|RES_1|REC_0|VEN_0|CL_97|NAT_mex|2020-09-25",
        "ST":"ST_2",
        "RISK":"RISK_2",
        "MET":"MET_NA",
        "NAT":"NAT_mex"
      }
    },
    {
      "id":"ID_CEC-21-5253|ST_1|CODE_09007|SX_M|RISK_3|AGE_21|SES_2|SCO_3|CD4_1|DRUG_0|MET_NA|APP_1|RES_1|REC_0|VEN_1|CL_97|NAT_mex|2021-10-18",
      "cluster":134,
      "patient_attributes":{
        "ehars_uid":"ID_CEC-21-5253|ST_1|CODE_09007|SX_M|RISK_3|AGE_21|SES_2|SCO_3|CD4_1|DRUG_0|MET_NA|APP_1|RES_1|REC_0|VEN_1|CL_97|NAT_mex|2021-10-18",
        "ST":"ST_1",
        "RISK":"RISK_3",
        "MET":"MET_NA",
        "NAT":"NAT_mex"
      }
    },
    {
      "id":"ID_CEC-22-7518|ST_1|CODE_09010|SX_M|RISK_3|AGE_20|SES_1|SCO_2|CD4_2|DRUG_1|MET_NA|APP_0|RES_1|REC_0|VEN_0|CL_97|NAT_mex|2022-05-16",
      "cluster":134,
      "patient_attributes":{
        "ehars_uid":"ID_CEC-22-7518|ST_1|CODE_09010|SX_M|RISK_3|AGE_20|SES_1|SCO_2|CD4_2|DRUG_1|MET_NA|APP_0|RES_1|REC_0|VEN_0|CL_97|NAT_mex|2022-05-16",
        "ST":"ST_1",
        "RISK":"RISK_3",
        "MET":"MET_NA",
        "NAT":"NAT_mex"
      }
    },
    {
      "id":"ID_CEC-22-7519|ST_1|CODE_09010|SX_M|RISK_3|AGE_23|SES_2|SCO_2|CD4_1|DRUG_1|MET_NA|APP_0|RES_1|REC_0|VEN_NA|CL_97|NAT_mex|2022-05-16",
      "cluster":134,
      "patient_attributes":{
        "ehars_uid":"ID_CEC-22-7519|ST_1|CODE_09010|SX_M|RISK_3|AGE_23|SES_2|SCO_2|CD4_1|DRUG_1|MET_NA|APP_0|RES_1|REC_0|VEN_NA|CL_97|NAT_mex|2022-05-16",
        "ST":"ST_1",
        "RISK":"RISK_3",
        "MET":"MET_NA",
        "NAT":"NAT_mex"
      }
    },
    {
      "id":"ID_CEC-22-8044|ST_1|CODE_09007|SX_M|RISK_3|AGE_26|SES_2|SCO_2|CD4_1|DRUG_0|MET_NA|APP_1|RES_1|REC_0|VEN_0|CL_97|NAT_mex|2022-06-22",
      "cluster":134,
      "patient_attributes":{
        "ehars_uid":"ID_CEC-22-8044|ST_1|CODE_09007|SX_M|RISK_3|AGE_26|SES_2|SCO_2|CD4_1|DRUG_0|MET_NA|APP_1|RES_1|REC_0|VEN_0|CL_97|NAT_mex|2022-06-22",
        "ST":"ST_1",
        "RISK":"RISK_3",
        "MET":"MET_NA",
        "NAT":"NAT_mex"
      }
    },
    {
      "id":"ID_CEC-20-1560|ST_2|CODE_15104|SX_M|RISK_3|AGE_26|SES_2|SCO_3|CD4_2|DRUG_NA|MET_NA|APP_1|RES_1|REC_0|VEN_1|CL_489|NAT_mex|2020-09-29",
      "cluster":135,
      "patient_attributes":{
        "ehars_uid":"ID_CEC-20-1560|ST_2|CODE_15104|SX_M|RISK_3|AGE_26|SES_2|SCO_3|CD4_2|DRUG_NA|MET_NA|APP_1|RES_1|REC_0|VEN_1|CL_489|NAT_mex|2020-09-29",
        "ST":"ST_2",
        "RISK":"RISK_3",
        "MET":"MET_NA",
        "NAT":"NAT_mex"
      }
    },
    {
      "id":"ID_CEC-22-7189|ST_1|CODE_09006|SX_M|RISK_3|AGE_22|SES_2|SCO_2|CD4_2|DRUG_1|MET_NA|APP_1|RES_1|REC_1|VEN_0|CL_489|NAT_mex|2022-04-19",
      "cluster":135,
      "patient_attributes":{
        "ehars_uid":"ID_CEC-22-7189|ST_1|CODE_09006|SX_M|RISK_3|AGE_22|SES_2|SCO_2|CD4_2|DRUG_1|MET_NA|APP_1|RES_1|REC_1|VEN_0|CL_489|NAT_mex|2022-04-19",
        "ST":"ST_1",
        "RISK":"RISK_3",
        "MET":"MET_NA",
        "NAT":"NAT_mex"
      }
    },
    {
      "id":"ID_CEC-22-7206|ST_1|CODE_09007|SX_M|RISK_3|AGE_23|SES_2|SCO_2|CD4_2|DRUG_1|MET_NA|APP_1|RES_1|REC_0|VEN_1|CL_489|NAT_mex|2022-04-20",
      "cluster":135,
      "patient_attributes":{
        "ehars_uid":"ID_CEC-22-7206|ST_1|CODE_09007|SX_M|RISK_3|AGE_23|SES_2|SCO_2|CD4_2|DRUG_1|MET_NA|APP_1|RES_1|REC_0|VEN_1|CL_489|NAT_mex|2022-04-20",
        "ST":"ST_1",
        "RISK":"RISK_3",
        "MET":"MET_NA",
        "NAT":"NAT_mex"
      }
    },
    {
      "id":"ID_CEC-22-8339|ST_1|CODE_09007|SX_M|RISK_3|AGE_34|SES_1|SCO_2|CD4_2|DRUG_1|MET_NA|APP_1|RES_1|REC_0|VEN_0|CL_489|NAT_mex|2022-07-18",
      "cluster":135,
      "patient_attributes":{
        "ehars_uid":"ID_CEC-22-8339|ST_1|CODE_09007|SX_M|RISK_3|AGE_34|SES_1|SCO_2|CD4_2|DRUG_1|MET_NA|APP_1|RES_1|REC_0|VEN_0|CL_489|NAT_mex|2022-07-18",
        "ST":"ST_1",
        "RISK":"RISK_3",
        "MET":"MET_NA",
        "NAT":"NAT_mex"
      }
    },
    {
      "id":"ID_CEC-22-9855|ST_1|CODE_09007|SX_M|RISK_3|AGE_38|SES_1|SCO_2|CD4_1|DRUG_0|MET_NA|APP_0|RES_1|REC_0|VEN_0|CL_489|NAT_mex|2022-12-13",
      "cluster":135,
      "patient_attributes":{
        "ehars_uid":"ID_CEC-22-9855|ST_1|CODE_09007|SX_M|RISK_3|AGE_38|SES_1|SCO_2|CD4_1|DRUG_0|MET_NA|APP_0|RES_1|REC_0|VEN_0|CL_489|NAT_mex|2022-12-13",
        "ST":"ST_1",
        "RISK":"RISK_3",
        "MET":"MET_NA",
        "NAT":"NAT_mex"
      }
    },
    {
      "id":"ID_CEC-20-1610|ST_1|CODE_09015|SX_M|RISK_2|AGE_36|SES_1|SCO_2|CD4_1|DRUG_1|MET_NA|APP_0|RES_1|REC_0|VEN_1|CL_441|NAT_mex|2020-10-05",
      "cluster":136,
      "patient_attributes":{
        "ehars_uid":"ID_CEC-20-1610|ST_1|CODE_09015|SX_M|RISK_2|AGE_36|SES_1|SCO_2|CD4_1|DRUG_1|MET_NA|APP_0|RES_1|REC_0|VEN_1|CL_441|NAT_mex|2020-10-05",
        "ST":"ST_1",
        "RISK":"RISK_2",
        "MET":"MET_NA",
        "NAT":"NAT_mex"
      }
    },
    {
      "id":"ID_CEC-22-7125|ST_1|CODE_09007|SX_F|RISK_1|AGE_30|SES_1|SCO_3|CD4_1|DRUG_1|MET_NA|APP_NA|RES_1|REC_0|VEN_NA|CL_441|NAT_mex|2022-04-08",
      "cluster":136,
      "patient_attributes":{
        "ehars_uid":"ID_CEC-22-7125|ST_1|CODE_09007|SX_F|RISK_1|AGE_30|SES_1|SCO_3|CD4_1|DRUG_1|MET_NA|APP_NA|RES_1|REC_0|VEN_NA|CL_441|NAT_mex|2022-04-08",
        "ST":"ST_1",
        "RISK":"RISK_1",
        "MET":"MET_NA",
        "NAT":"NAT_mex"
      }
    },
    {
      "id":"ID_CEC-22-7764|ST_2|CODE_15039|SX_M|RISK_2|AGE_32|SES_2|SCO_3|CD4_2|DRUG_0|MET_NA|APP_0|RES_1|REC_0|VEN_0|CL_441|NAT_mex|2022-05-30",
      "cluster":136,
      "patient_attributes":{
        "ehars_uid":"ID_CEC-22-7764|ST_2|CODE_15039|SX_M|RISK_2|AGE_32|SES_2|SCO_3|CD4_2|DRUG_0|MET_NA|APP_0|RES_1|REC_0|VEN_0|CL_441|NAT_mex|2022-05-30",
        "ST":"ST_2",
        "RISK":"RISK_2",
        "MET":"MET_NA",
        "NAT":"NAT_mex"
      }
    },
    {
      "id":"ID_CEC-22-7825|ST_1|CODE_09003|SX_FT|RISK_4|AGE_45|SES_1|SCO_2|CD4_1|DRUG_0|MET_NA|APP_0|RES_1|REC_0|VEN_0|CL_441|NAT_mex|2022-06-03",
      "cluster":136,
      "patient_attributes":{
        "ehars_uid":"ID_CEC-22-7825|ST_1|CODE_09003|SX_FT|RISK_4|AGE_45|SES_1|SCO_2|CD4_1|DRUG_0|MET_NA|APP_0|RES_1|REC_0|VEN_0|CL_441|NAT_mex|2022-06-03",
        "ST":"ST_1",
        "RISK":"RISK_4",
        "MET":"MET_NA",
        "NAT":"NAT_mex"
      }
    },
    {
      "id":"ID_CEC-22-9024|ST_2|CODE_15031|SX_FT|RISK_4|AGE_30|SES_1|SCO_2|CD4_2|DRUG_1|MET_NA|APP_1|RES_1|REC_0|VEN_1|CL_441|NAT_mex|2022-09-21",
      "cluster":136,
      "patient_attributes":{
        "ehars_uid":"ID_CEC-22-9024|ST_2|CODE_15031|SX_FT|RISK_4|AGE_30|SES_1|SCO_2|CD4_2|DRUG_1|MET_NA|APP_1|RES_1|REC_0|VEN_1|CL_441|NAT_mex|2022-09-21",
        "ST":"ST_2",
        "RISK":"RISK_4",
        "MET":"MET_NA",
        "NAT":"NAT_mex"
      }
    },
    {
      "id":"ID_CEC-22-7733|ST_2|CODE_15058|SX_M|RISK_3|AGE_21|SES_2|SCO_2|CD4_2|DRUG_0|MET_NA|APP_1|RES_5|REC_0|VEN_1|CL_138|NAT_mex|2022-05-30",
      "cluster":137,
      "patient_attributes":{
        "ehars_uid":"ID_CEC-22-7733|ST_2|CODE_15058|SX_M|RISK_3|AGE_21|SES_2|SCO_2|CD4_2|DRUG_0|MET_NA|APP_1|RES_5|REC_0|VEN_1|CL_138|NAT_mex|2022-05-30",
        "ST":"ST_2",
        "RISK":"RISK_3",
        "MET":"MET_NA",
        "NAT":"NAT_mex"
      }
    },
    {
      "id":"ID_CEC-22-7738|ST_1|CODE_09003|SX_M|RISK_3|AGE_38|SES_2|SCO_3|CD4_3|DRUG_1|MET_NA|APP_0|RES_5|REC_0|VEN_0|CL_138|NAT_mex|2022-05-30",
      "cluster":137,
      "patient_attributes":{
        "ehars_uid":"ID_CEC-22-7738|ST_1|CODE_09003|SX_M|RISK_3|AGE_38|SES_2|SCO_3|CD4_3|DRUG_1|MET_NA|APP_0|RES_5|REC_0|VEN_0|CL_138|NAT_mex|2022-05-30",
        "ST":"ST_1",
        "RISK":"RISK_3",
        "MET":"MET_NA",
        "NAT":"NAT_mex"
      }
    },
    {
      "id":"ID_CEC-22-9354|ST_2|CODE_15058|SX_M|RISK_3|AGE_20|SES_1|SCO_2|CD4_2|DRUG_1|MET_NA|APP_1|RES_5|REC_1|VEN_1|CL_138|NAT_mex|2022-10-20",
      "cluster":137,
      "patient_attributes":{
        "ehars_uid":"ID_CEC-22-9354|ST_2|CODE_15058|SX_M|RISK_3|AGE_20|SES_1|SCO_2|CD4_2|DRUG_1|MET_NA|APP_1|RES_5|REC_1|VEN_1|CL_138|NAT_mex|2022-10-20",
        "ST":"ST_2",
        "RISK":"RISK_3",
        "MET":"MET_NA",
        "NAT":"NAT_mex"
      }
    },
    {
      "id":"ID_CEC-22-9361|ST_1|CODE_07106|SX_M|RISK_3|AGE_23|SES_2|SCO_2|CD4_2|DRUG_1|MET_1|APP_1|RES_5|REC_0|VEN_1|CL_138|NAT_mex|2022-10-20",
      "cluster":137,
      "patient_attributes":{
        "ehars_uid":"ID_CEC-22-9361|ST_1|CODE_07106|SX_M|RISK_3|AGE_23|SES_2|SCO_2|CD4_2|DRUG_1|MET_1|APP_1|RES_5|REC_0|VEN_1|CL_138|NAT_mex|2022-10-20",
        "ST":"ST_1",
        "RISK":"RISK_3",
        "MET":"MET_1",
        "NAT":"NAT_mex"
      }
    },
    {
      "id":"ID_CEC-20-1612|ST_1|CODE_09005|SX_M|RISK_3|AGE_24|SES_3|SCO_3|CD4_2|DRUG_1|MET_NA|APP_0|RES_5|REC_0|VEN_0|CL_138|NAT_mex|2020-10-05",
      "cluster":137,
      "patient_attributes":{
        "ehars_uid":"ID_CEC-20-1612|ST_1|CODE_09005|SX_M|RISK_3|AGE_24|SES_3|SCO_3|CD4_2|DRUG_1|MET_NA|APP_0|RES_5|REC_0|VEN_0|CL_138|NAT_mex|2020-10-05",
        "ST":"ST_1",
        "RISK":"RISK_3",
        "MET":"MET_NA",
        "NAT":"NAT_mex"
      }
    },
    {
      "id":"ID_CEC-20-1675|ST_1|CODE_09003|SX_M|RISK_3|AGE_31|SES_2|SCO_2|CD4_2|DRUG_0|MET_NA|APP_1|RES_1|REC_0|VEN_0|CL_31|NAT_mex|2020-10-09",
      "cluster":138,
      "patient_attributes":{
        "ehars_uid":"ID_CEC-20-1675|ST_1|CODE_09003|SX_M|RISK_3|AGE_31|SES_2|SCO_2|CD4_2|DRUG_0|MET_NA|APP_1|RES_1|REC_0|VEN_0|CL_31|NAT_mex|2020-10-09",
        "ST":"ST_1",
        "RISK":"RISK_3",
        "MET":"MET_NA",
        "NAT":"NAT_mex"
      }
    },
    {
      "id":"ID_CEC-21-4301|ST_1|CODE_09007|SX_M|RISK_3|AGE_39|SES_1|SCO_2|CD4_2|DRUG_0|MET_NA|APP_0|RES_1|REC_1|VEN_1|CL_31|NAT_mex|2021-07-12",
      "cluster":138,
      "patient_attributes":{
        "ehars_uid":"ID_CEC-21-4301|ST_1|CODE_09007|SX_M|RISK_3|AGE_39|SES_1|SCO_2|CD4_2|DRUG_0|MET_NA|APP_0|RES_1|REC_1|VEN_1|CL_31|NAT_mex|2021-07-12",
        "ST":"ST_1",
        "RISK":"RISK_3",
        "MET":"MET_NA",
        "NAT":"NAT_mex"
      }
    },
    {
      "id":"ID_CEC-21-5100|ST_1|CODE_09012|SX_M|RISK_3|AGE_27|SES_2|SCO_3|CD4_2|DRUG_1|MET_NA|APP_1|RES_1|REC_0|VEN_1|CL_31|NAT_mex|2021-10-05",
      "cluster":138,
      "patient_attributes":{
        "ehars_uid":"ID_CEC-21-5100|ST_1|CODE_09012|SX_M|RISK_3|AGE_27|SES_2|SCO_3|CD4_2|DRUG_1|MET_NA|APP_1|RES_1|REC_0|VEN_1|CL_31|NAT_mex|2021-10-05",
        "ST":"ST_1",
        "RISK":"RISK_3",
        "MET":"MET_NA",
        "NAT":"NAT_mex"
      }
    },
    {
      "id":"ID_CEC-22-6398|ST_1|CODE_09007|SX_M|RISK_3|AGE_31|SES_1|SCO_3|CD4_2|DRUG_1|MET_NA|APP_1|RES_1|REC_0|VEN_1|CL_31|NAT_mex|2022-02-08",
      "cluster":138,
      "patient_attributes":{
        "ehars_uid":"ID_CEC-22-6398|ST_1|CODE_09007|SX_M|RISK_3|AGE_31|SES_1|SCO_3|CD4_2|DRUG_1|MET_NA|APP_1|RES_1|REC_0|VEN_1|CL_31|NAT_mex|2022-02-08",
        "ST":"ST_1",
        "RISK":"RISK_3",
        "MET":"MET_NA",
        "NAT":"NAT_mex"
      }
    },
    {
      "id":"ID_CEC-22-9677|ST_1|CODE_09014|SX_M|RISK_NA|AGE_29|SES_NA|SCO_3|CD4_1|DRUG_NA|MET_NA|APP_NA|RES_1|REC_0|VEN_NA|CL_31|NAT_mex|2022-11-25",
      "cluster":138,
      "patient_attributes":{
        "ehars_uid":"ID_CEC-22-9677|ST_1|CODE_09014|SX_M|RISK_NA|AGE_29|SES_NA|SCO_3|CD4_1|DRUG_NA|MET_NA|APP_NA|RES_1|REC_0|VEN_NA|CL_31|NAT_mex|2022-11-25",
        "ST":"ST_1",
        "RISK":"RISK_NA",
        "MET":"MET_NA",
        "NAT":"NAT_mex"
      }
    },
    {
      "id":"ID_CEC-22-6995|ST_1|CODE_07106|SX_M|RISK_3|AGE_23|SES_1|SCO_3|CD4_1|DRUG_1|MET_NA|APP_1|RES_1|REC_0|VEN_NA|CL_151|NAT_mex|2022-03-30",
      "cluster":139,
      "patient_attributes":{
        "ehars_uid":"ID_CEC-22-6995|ST_1|CODE_07106|SX_M|RISK_3|AGE_23|SES_1|SCO_3|CD4_1|DRUG_1|MET_NA|APP_1|RES_1|REC_0|VEN_NA|CL_151|NAT_mex|2022-03-30",
        "ST":"ST_1",
        "RISK":"RISK_3",
        "MET":"MET_NA",
        "NAT":"NAT_mex"
      }
    },
    {
      "id":"ID_CEC-20-1698|ST_2|CODE_15058|SX_M|RISK_2|AGE_25|SES_2|SCO_2|CD4_2|DRUG_1|MET_NA|APP_0|RES_2|REC_0|VEN_1|CL_151|NAT_mex|2020-10-13",
      "cluster":139,
      "patient_attributes":{
        "ehars_uid":"ID_CEC-20-1698|ST_2|CODE_15058|SX_M|RISK_2|AGE_25|SES_2|SCO_2|CD4_2|DRUG_1|MET_NA|APP_0|RES_2|REC_0|VEN_1|CL_151|NAT_mex|2020-10-13",
        "ST":"ST_2",
        "RISK":"RISK_2",
        "MET":"MET_NA",
        "NAT":"NAT_mex"
      }
    },
    {
      "id":"ID_CEC-21-2331|ST_2|CODE_15058|SX_M|RISK_3|AGE_20|SES_1|SCO_3|CD4_2|DRUG_1|MET_NA|APP_1|RES_1|REC_0|VEN_1|CL_151|NAT_mex|2021-01-11",
      "cluster":139,
      "patient_attributes":{
        "ehars_uid":"ID_CEC-21-2331|ST_2|CODE_15058|SX_M|RISK_3|AGE_20|SES_1|SCO_3|CD4_2|DRUG_1|MET_NA|APP_1|RES_1|REC_0|VEN_1|CL_151|NAT_mex|2021-01-11",
        "ST":"ST_2",
        "RISK":"RISK_3",
        "MET":"MET_NA",
        "NAT":"NAT_mex"
      }
    },
    {
      "id":"ID_CEC-21-4788|ST_2|CODE_15058|SX_M|RISK_3|AGE_23|SES_2|SCO_3|CD4_1|DRUG_1|MET_NA|APP_0|RES_1|REC_0|VEN_0|CL_151|NAT_mex|2021-09-08",
      "cluster":139,
      "patient_attributes":{
        "ehars_uid":"ID_CEC-21-4788|ST_2|CODE_15058|SX_M|RISK_3|AGE_23|SES_2|SCO_3|CD4_1|DRUG_1|MET_NA|APP_0|RES_1|REC_0|VEN_0|CL_151|NAT_mex|2021-09-08",
        "ST":"ST_2",
        "RISK":"RISK_3",
        "MET":"MET_NA",
        "NAT":"NAT_mex"
      }
    },
    {
      "id":"ID_CEC-21-5268|ST_2|CODE_15031|SX_M|RISK_3|AGE_24|SES_1|SCO_2|CD4_2|DRUG_1|MET_NA|APP_1|RES_1|REC_0|VEN_1|CL_151|NAT_mex|2021-10-19",
      "cluster":139,
      "patient_attributes":{
        "ehars_uid":"ID_CEC-21-5268|ST_2|CODE_15031|SX_M|RISK_3|AGE_24|SES_1|SCO_2|CD4_2|DRUG_1|MET_NA|APP_1|RES_1|REC_0|VEN_1|CL_151|NAT_mex|2021-10-19",
        "ST":"ST_2",
        "RISK":"RISK_3",
        "MET":"MET_NA",
        "NAT":"NAT_mex"
      }
    },
    {
      "id":"ID_CEC-21-3028|ST_1|CODE_09015|SX_M|RISK_2|AGE_52|SES_2|SCO_2|CD4_1|DRUG_0|MET_NA|APP_0|RES_1|REC_0|VEN_0|CL_26|NAT_mex|2021-03-22",
      "cluster":140,
      "patient_attributes":{
        "ehars_uid":"ID_CEC-21-3028|ST_1|CODE_09015|SX_M|RISK_2|AGE_52|SES_2|SCO_2|CD4_1|DRUG_0|MET_NA|APP_0|RES_1|REC_0|VEN_0|CL_26|NAT_mex|2021-03-22",
        "ST":"ST_1",
        "RISK":"RISK_2",
        "MET":"MET_NA",
        "NAT":"NAT_mex"
      }
    },
    {
      "id":"ID_CEC-22-8197|ST_1|CODE_09014|SX_M|RISK_NA|AGE_59|SES_NA|SCO_NA|CD4_1|DRUG_NA|MET_NA|APP_NA|RES_1|REC_0|VEN_NA|CL_26|NAT_NA|2022-07-05",
      "cluster":140,
      "patient_attributes":{
        "ehars_uid":"ID_CEC-22-8197|ST_1|CODE_09014|SX_M|RISK_NA|AGE_59|SES_NA|SCO_NA|CD4_1|DRUG_NA|MET_NA|APP_NA|RES_1|REC_0|VEN_NA|CL_26|NAT_NA|2022-07-05",
        "ST":"ST_1",
        "RISK":"RISK_NA",
        "MET":"MET_NA",
        "NAT":"NAT_NA"
      }
    },
    {
      "id":"ID_CEC-22-8522|ST_1|CODE_09015|SX_M|RISK_3|AGE_30|SES_1|SCO_2|CD4_2|DRUG_1|MET_NA|APP_1|RES_1|REC_0|VEN_1|CL_26|NAT_mex|2022-08-08",
      "cluster":140,
      "patient_attributes":{
        "ehars_uid":"ID_CEC-22-8522|ST_1|CODE_09015|SX_M|RISK_3|AGE_30|SES_1|SCO_2|CD4_2|DRUG_1|MET_NA|APP_1|RES_1|REC_0|VEN_1|CL_26|NAT_mex|2022-08-08",
        "ST":"ST_1",
        "RISK":"RISK_3",
        "MET":"MET_NA",
        "NAT":"NAT_mex"
      }
    },
    {
      "id":"ID_CEC-22-8567|ST_1|CODE_09015|SX_M|RISK_3|AGE_61|SES_1|SCO_2|CD4_1|DRUG_0|MET_NA|APP_0|RES_1|REC_0|VEN_0|CL_26|NAT_mex|2022-08-11",
      "cluster":140,
      "patient_attributes":{
        "ehars_uid":"ID_CEC-22-8567|ST_1|CODE_09015|SX_M|RISK_3|AGE_61|SES_1|SCO_2|CD4_1|DRUG_0|MET_NA|APP_0|RES_1|REC_0|VEN_0|CL_26|NAT_mex|2022-08-11",
        "ST":"ST_1",
        "RISK":"RISK_3",
        "MET":"MET_NA",
        "NAT":"NAT_mex"
      }
    },
    {
      "id":"ID_CEC-20-1722|ST_2|CODE_15104|SX_M|RISK_2|AGE_36|SES_1|SCO_2|CD4_2|DRUG_1|MET_NA|APP_0|RES_1|REC_0|VEN_NA|CL_26|NAT_mex|2020-10-15",
      "cluster":140,
      "patient_attributes":{
        "ehars_uid":"ID_CEC-20-1722|ST_2|CODE_15104|SX_M|RISK_2|AGE_36|SES_1|SCO_2|CD4_2|DRUG_1|MET_NA|APP_0|RES_1|REC_0|VEN_NA|CL_26|NAT_mex|2020-10-15",
        "ST":"ST_2",
        "RISK":"RISK_2",
        "MET":"MET_NA",
        "NAT":"NAT_mex"
      }
    },
    {
      "id":"ID_CEC-21-3565|ST_1|CODE_09002|SX_F|RISK_1|AGE_24|SES_1|SCO_2|CD4_2|DRUG_NA|MET_NA|APP_NA|RES_1|REC_0|VEN_NA|CL_491|NAT_mex|2021-05-06",
      "cluster":141,
      "patient_attributes":{
        "ehars_uid":"ID_CEC-21-3565|ST_1|CODE_09002|SX_F|RISK_1|AGE_24|SES_1|SCO_2|CD4_2|DRUG_NA|MET_NA|APP_NA|RES_1|REC_0|VEN_NA|CL_491|NAT_mex|2021-05-06",
        "ST":"ST_1",
        "RISK":"RISK_1",
        "MET":"MET_NA",
        "NAT":"NAT_mex"
      }
    },
    {
      "id":"ID_CEC-21-4928|ST_1|CODE_09015|SX_M|RISK_2|AGE_29|SES_2|SCO_3|CD4_1|DRUG_1|MET_NA|APP_0|RES_1|REC_0|VEN_0|CL_491|NAT_mex|2021-09-22",
      "cluster":141,
      "patient_attributes":{
        "ehars_uid":"ID_CEC-21-4928|ST_1|CODE_09015|SX_M|RISK_2|AGE_29|SES_2|SCO_3|CD4_1|DRUG_1|MET_NA|APP_0|RES_1|REC_0|VEN_0|CL_491|NAT_mex|2021-09-22",
        "ST":"ST_1",
        "RISK":"RISK_2",
        "MET":"MET_NA",
        "NAT":"NAT_mex"
      }
    },
    {
      "id":"ID_CEC-22-8430|ST_1|CODE_09007|SX_M|RISK_2|AGE_23|SES_3|SCO_1|CD4_1|DRUG_0|MET_NA|APP_0|RES_1|REC_0|VEN_0|CL_491|NAT_mex|2022-08-01",
      "cluster":141,
      "patient_attributes":{
        "ehars_uid":"ID_CEC-22-8430|ST_1|CODE_09007|SX_M|RISK_2|AGE_23|SES_3|SCO_1|CD4_1|DRUG_0|MET_NA|APP_0|RES_1|REC_0|VEN_0|CL_491|NAT_mex|2022-08-01",
        "ST":"ST_1",
        "RISK":"RISK_2",
        "MET":"MET_NA",
        "NAT":"NAT_mex"
      }
    },
    {
      "id":"ID_CEC-22-9497|ST_1|CODE_09012|SX_F|RISK_1|AGE_31|SES_1|SCO_2|CD4_1|DRUG_0|MET_NA|APP_0|RES_1|REC_0|VEN_0|CL_491|NAT_mex|2022-11-04",
      "cluster":141,
      "patient_attributes":{
        "ehars_uid":"ID_CEC-22-9497|ST_1|CODE_09012|SX_F|RISK_1|AGE_31|SES_1|SCO_2|CD4_1|DRUG_0|MET_NA|APP_0|RES_1|REC_0|VEN_0|CL_491|NAT_mex|2022-11-04",
        "ST":"ST_1",
        "RISK":"RISK_1",
        "MET":"MET_NA",
        "NAT":"NAT_mex"
      }
    },
    {
      "id":"ID_CEC-20-1784|ST_1|CODE_09007|SX_FT|RISK_4|AGE_22|SES_2|SCO_1|CD4_1|DRUG_1|MET_NA|APP_NA|RES_1|REC_0|VEN_NA|CL_491|NAT_mex|2020-10-21",
      "cluster":141,
      "patient_attributes":{
        "ehars_uid":"ID_CEC-20-1784|ST_1|CODE_09007|SX_FT|RISK_4|AGE_22|SES_2|SCO_1|CD4_1|DRUG_1|MET_NA|APP_NA|RES_1|REC_0|VEN_NA|CL_491|NAT_mex|2020-10-21",
        "ST":"ST_1",
        "RISK":"RISK_4",
        "MET":"MET_NA",
        "NAT":"NAT_mex"
      }
    },
    {
      "id":"ID_CEC-21-3208|ST_1|CODE_09003|SX_M|RISK_3|AGE_34|SES_1|SCO_3|CD4_2|DRUG_1|MET_NA|APP_1|RES_1|REC_0|VEN_0|CL_186|NAT_mex|2021-04-07",
      "cluster":142,
      "patient_attributes":{
        "ehars_uid":"ID_CEC-21-3208|ST_1|CODE_09003|SX_M|RISK_3|AGE_34|SES_1|SCO_3|CD4_2|DRUG_1|MET_NA|APP_1|RES_1|REC_0|VEN_0|CL_186|NAT_mex|2021-04-07",
        "ST":"ST_1",
        "RISK":"RISK_3",
        "MET":"MET_NA",
        "NAT":"NAT_mex"
      }
    },
    {
      "id":"ID_CEC-21-3294|ST_1|CODE_09011|SX_M|RISK_2|AGE_42|SES_1|SCO_2|CD4_2|DRUG_1|MET_NA|APP_NA|RES_2|REC_0|VEN_NA|CL_186|NAT_mex|2021-04-14",
      "cluster":142,
      "patient_attributes":{
        "ehars_uid":"ID_CEC-21-3294|ST_1|CODE_09011|SX_M|RISK_2|AGE_42|SES_1|SCO_2|CD4_2|DRUG_1|MET_NA|APP_NA|RES_2|REC_0|VEN_NA|CL_186|NAT_mex|2021-04-14",
        "ST":"ST_1",
        "RISK":"RISK_2",
        "MET":"MET_NA",
        "NAT":"NAT_mex"
      }
    },
    {
      "id":"ID_CEC-22-9587|ST_1|CODE_09008|SX_M|RISK_3|AGE_26|SES_1|SCO_2|CD4_2|DRUG_1|MET_NA|APP_1|RES_1|REC_1|VEN_0|CL_186|NAT_mex|2022-11-15",
      "cluster":142,
      "patient_attributes":{
        "ehars_uid":"ID_CEC-22-9587|ST_1|CODE_09008|SX_M|RISK_3|AGE_26|SES_1|SCO_2|CD4_2|DRUG_1|MET_NA|APP_1|RES_1|REC_1|VEN_0|CL_186|NAT_mex|2022-11-15",
        "ST":"ST_1",
        "RISK":"RISK_3",
        "MET":"MET_NA",
        "NAT":"NAT_mex"
      }
    },
    {
      "id":"ID_CEC-20-1816|ST_1|CODE_09003|SX_F|RISK_1|AGE_29|SES_1|SCO_2|CD4_1|DRUG_0|MET_NA|APP_NA|RES_1|REC_0|VEN_NA|CL_186|NAT_mex|2020-10-23",
      "cluster":142,
      "patient_attributes":{
        "ehars_uid":"ID_CEC-20-1816|ST_1|CODE_09003|SX_F|RISK_1|AGE_29|SES_1|SCO_2|CD4_1|DRUG_0|MET_NA|APP_NA|RES_1|REC_0|VEN_NA|CL_186|NAT_mex|2020-10-23",
        "ST":"ST_1",
        "RISK":"RISK_1",
        "MET":"MET_NA",
        "NAT":"NAT_mex"
      }
    },
    {
      "id":"ID_CEC-20-1918|ST_2|CODE_15109|SX_M|RISK_3|AGE_24|SES_2|SCO_3|CD4_2|DRUG_1|MET_NA|APP_1|RES_1|REC_1|VEN_1|CL_186|NAT_mex|2020-11-03",
      "cluster":142,
      "patient_attributes":{
        "ehars_uid":"ID_CEC-20-1918|ST_2|CODE_15109|SX_M|RISK_3|AGE_24|SES_2|SCO_3|CD4_2|DRUG_1|MET_NA|APP_1|RES_1|REC_1|VEN_1|CL_186|NAT_mex|2020-11-03",
        "ST":"ST_2",
        "RISK":"RISK_3",
        "MET":"MET_NA",
        "NAT":"NAT_mex"
      }
    },
    {
      "id":"ID_CEC-21-5866|ST_1|CODE_09016|SX_M|RISK_3|AGE_29|SES_2|SCO_2|CD4_1|DRUG_0|MET_NA|APP_0|RES_1|REC_0|VEN_1|CL_422|NAT_mex|2021-12-08",
      "cluster":143,
      "patient_attributes":{
        "ehars_uid":"ID_CEC-21-5866|ST_1|CODE_09016|SX_M|RISK_3|AGE_29|SES_2|SCO_2|CD4_1|DRUG_0|MET_NA|APP_0|RES_1|REC_0|VEN_1|CL_422|NAT_mex|2021-12-08",
        "ST":"ST_1",
        "RISK":"RISK_3",
        "MET":"MET_NA",
        "NAT":"NAT_mex"
      }
    },
    {
      "id":"ID_CEC-21-2747|ST_1|CODE_09006|SX_F|RISK_4|AGE_23|SES_1|SCO_1|CD4_1|DRUG_1|MET_NA|APP_NA|RES_2|REC_0|VEN_NA|CL_422|NAT_mex|2021-02-23",
      "cluster":143,
      "patient_attributes":{
        "ehars_uid":"ID_CEC-21-2747|ST_1|CODE_09006|SX_F|RISK_4|AGE_23|SES_1|SCO_1|CD4_1|DRUG_1|MET_NA|APP_NA|RES_2|REC_0|VEN_NA|CL_422|NAT_mex|2021-02-23",
        "ST":"ST_1",
        "RISK":"RISK_4",
        "MET":"MET_NA",
        "NAT":"NAT_mex"
      }
    },
    {
      "id":"ID_CEC-21-5334|ST_1|CODE_07106|SX_M|RISK_3|AGE_23|SES_2|SCO_2|CD4_2|DRUG_1|MET_NA|APP_1|RES_2|REC_0|VEN_1|CL_422|NAT_mex|2021-10-25",
      "cluster":143,
      "patient_attributes":{
        "ehars_uid":"ID_CEC-21-5334|ST_1|CODE_07106|SX_M|RISK_3|AGE_23|SES_2|SCO_2|CD4_2|DRUG_1|MET_NA|APP_1|RES_2|REC_0|VEN_1|CL_422|NAT_mex|2021-10-25",
        "ST":"ST_1",
        "RISK":"RISK_3",
        "MET":"MET_NA",
        "NAT":"NAT_mex"
      }
    },
    {
      "id":"ID_CEC-22-8224|ST_1|CODE_09011|SX_M|RISK_3|AGE_24|SES_1|SCO_2|CD4_1|DRUG_0|MET_NA|APP_1|RES_2|REC_0|VEN_0|CL_422|NAT_mex|2022-07-07",
      "cluster":143,
      "patient_attributes":{
        "ehars_uid":"ID_CEC-22-8224|ST_1|CODE_09011|SX_M|RISK_3|AGE_24|SES_1|SCO_2|CD4_1|DRUG_0|MET_NA|APP_1|RES_2|REC_0|VEN_0|CL_422|NAT_mex|2022-07-07",
        "ST":"ST_1",
        "RISK":"RISK_3",
        "MET":"MET_NA",
        "NAT":"NAT_mex"
      }
    },
    {
      "id":"ID_CEC-20-1843|ST_1|CODE_09015|SX_M|RISK_3|AGE_25|SES_1|SCO_1|CD4_1|DRUG_1|MET_NA|APP_0|RES_2|REC_0|VEN_0|CL_422|NAT_mex|2020-10-26",
      "cluster":143,
      "patient_attributes":{
        "ehars_uid":"ID_CEC-20-1843|ST_1|CODE_09015|SX_M|RISK_3|AGE_25|SES_1|SCO_1|CD4_1|DRUG_1|MET_NA|APP_0|RES_2|REC_0|VEN_0|CL_422|NAT_mex|2020-10-26",
        "ST":"ST_1",
        "RISK":"RISK_3",
        "MET":"MET_NA",
        "NAT":"NAT_mex"
      }
    },
    {
      "id":"ID_CEC-20-1988|ST_2|CODE_15081|SX_M|RISK_3|AGE_28|SES_2|SCO_2|CD4_1|DRUG_1|MET_NA|APP_1|RES_1|REC_0|VEN_0|CL_445|NAT_mex|2020-11-11",
      "cluster":144,
      "patient_attributes":{
        "ehars_uid":"ID_CEC-20-1988|ST_2|CODE_15081|SX_M|RISK_3|AGE_28|SES_2|SCO_2|CD4_1|DRUG_1|MET_NA|APP_1|RES_1|REC_0|VEN_0|CL_445|NAT_mex|2020-11-11",
        "ST":"ST_2",
        "RISK":"RISK_3",
        "MET":"MET_NA",
        "NAT":"NAT_mex"
      }
    },
    {
      "id":"ID_CEC-20-1989|ST_2|CODE_15081|SX_M|RISK_3|AGE_28|SES_2|SCO_2|CD4_1|DRUG_1|MET_NA|APP_0|RES_1|REC_0|VEN_0|CL_445|NAT_mex|2020-11-11",
      "cluster":144,
      "patient_attributes":{
        "ehars_uid":"ID_CEC-20-1989|ST_2|CODE_15081|SX_M|RISK_3|AGE_28|SES_2|SCO_2|CD4_1|DRUG_1|MET_NA|APP_0|RES_1|REC_0|VEN_0|CL_445|NAT_mex|2020-11-11",
        "ST":"ST_2",
        "RISK":"RISK_3",
        "MET":"MET_NA",
        "NAT":"NAT_mex"
      }
    },
    {
      "id":"ID_CEC-22-8115|ST_1|CODE_09014|SX_M|RISK_3|AGE_34|SES_2|SCO_3|CD4_2|DRUG_1|MET_NA|APP_0|RES_1|REC_0|VEN_0|CL_445|NAT_mex|2022-06-29",
      "cluster":144,
      "patient_attributes":{
        "ehars_uid":"ID_CEC-22-8115|ST_1|CODE_09014|SX_M|RISK_3|AGE_34|SES_2|SCO_3|CD4_2|DRUG_1|MET_NA|APP_0|RES_1|REC_0|VEN_0|CL_445|NAT_mex|2022-06-29",
        "ST":"ST_1",
        "RISK":"RISK_3",
        "MET":"MET_NA",
        "NAT":"NAT_mex"
      }
    },
    {
      "id":"ID_CEC-22-8116|ST_2|CODE_15053|SX_M|RISK_3|AGE_36|SES_1|SCO_3|CD4_2|DRUG_1|MET_NA|APP_0|RES_1|REC_0|VEN_1|CL_445|NAT_mex|2022-06-29",
      "cluster":144,
      "patient_attributes":{
        "ehars_uid":"ID_CEC-22-8116|ST_2|CODE_15053|SX_M|RISK_3|AGE_36|SES_1|SCO_3|CD4_2|DRUG_1|MET_NA|APP_0|RES_1|REC_0|VEN_1|CL_445|NAT_mex|2022-06-29",
        "ST":"ST_2",
        "RISK":"RISK_3",
        "MET":"MET_NA",
        "NAT":"NAT_mex"
      }
    },
    {
      "id":"ID_CEC-22-8878|ST_1|CODE_09015|SX_M|RISK_3|AGE_54|SES_1|SCO_3|CD4_1|DRUG_1|MET_NA|APP_1|RES_1|REC_0|VEN_0|CL_445|NAT_mex|2022-09-05",
      "cluster":144,
      "patient_attributes":{
        "ehars_uid":"ID_CEC-22-8878|ST_1|CODE_09015|SX_M|RISK_3|AGE_54|SES_1|SCO_3|CD4_1|DRUG_1|MET_NA|APP_1|RES_1|REC_0|VEN_0|CL_445|NAT_mex|2022-09-05",
        "ST":"ST_1",
        "RISK":"RISK_3",
        "MET":"MET_NA",
        "NAT":"NAT_mex"
      }
    },
    {
      "id":"ID_CEC-20-2012|ST_1|CODE_09007|SX_M|RISK_2|AGE_18|SES_1|SCO_2|CD4_1|DRUG_0|MET_NA|APP_0|RES_2|REC_0|VEN_0|CL_24|NAT_mex|2020-11-13",
      "cluster":145,
      "patient_attributes":{
        "ehars_uid":"ID_CEC-20-2012|ST_1|CODE_09007|SX_M|RISK_2|AGE_18|SES_1|SCO_2|CD4_1|DRUG_0|MET_NA|APP_0|RES_2|REC_0|VEN_0|CL_24|NAT_mex|2020-11-13",
        "ST":"ST_1",
        "RISK":"RISK_2",
        "MET":"MET_NA",
        "NAT":"NAT_mex"
      }
    },
    {
      "id":"ID_CEC-21-3609|ST_1|CODE_09007|SX_M|RISK_3|AGE_26|SES_1|SCO_2|CD4_2|DRUG_0|MET_NA|APP_1|RES_2|REC_0|VEN_0|CL_24|NAT_mex|2021-05-11",
      "cluster":145,
      "patient_attributes":{
        "ehars_uid":"ID_CEC-21-3609|ST_1|CODE_09007|SX_M|RISK_3|AGE_26|SES_1|SCO_2|CD4_2|DRUG_0|MET_NA|APP_1|RES_2|REC_0|VEN_0|CL_24|NAT_mex|2021-05-11",
        "ST":"ST_1",
        "RISK":"RISK_3",
        "MET":"MET_NA",
        "NAT":"NAT_mex"
      }
    },
    {
      "id":"ID_CEC-21-4548|ST_1|CODE_09015|SX_M|RISK_NA|AGE_34|SES_NA|SCO_3|CD4_1|DRUG_NA|MET_NA|APP_NA|RES_2|REC_0|VEN_NA|CL_NA|NAT_mex|2021-08-12",
      "cluster":145,
      "patient_attributes":{
        "ehars_uid":"ID_CEC-21-4548|ST_1|CODE_09015|SX_M|RISK_NA|AGE_34|SES_NA|SCO_3|CD4_1|DRUG_NA|MET_NA|APP_NA|RES_2|REC_0|VEN_NA|CL_NA|NAT_mex|2021-08-12",
        "ST":"ST_1",
        "RISK":"RISK_NA",
        "MET":"MET_NA",
        "NAT":"NAT_mex"
      }
    },
    {
      "id":"ID_CEC-20-2191|ST_1|CODE_09007|SX_M|RISK_NA|AGE_27|SES_NA|SCO_NA|CD4_2|DRUG_NA|MET_NA|APP_NA|RES_2|REC_0|VEN_NA|CL_24|NAT_NA|2020-12-03",
      "cluster":145,
      "patient_attributes":{
        "ehars_uid":"ID_CEC-20-2191|ST_1|CODE_09007|SX_M|RISK_NA|AGE_27|SES_NA|SCO_NA|CD4_2|DRUG_NA|MET_NA|APP_NA|RES_2|REC_0|VEN_NA|CL_24|NAT_NA|2020-12-03",
        "ST":"ST_1",
        "RISK":"RISK_NA",
        "MET":"MET_NA",
        "NAT":"NAT_NA"
      }
    },
    {
      "id":"ID_CEC-20-2082|ST_1|CODE_09007|SX_M|RISK_3|AGE_19|SES_2|SCO_2|CD4_2|DRUG_0|MET_NA|APP_1|RES_2|REC_0|VEN_0|CL_24|NAT_mex|2020-11-23",
      "cluster":145,
      "patient_attributes":{
        "ehars_uid":"ID_CEC-20-2082|ST_1|CODE_09007|SX_M|RISK_3|AGE_19|SES_2|SCO_2|CD4_2|DRUG_0|MET_NA|APP_1|RES_2|REC_0|VEN_0|CL_24|NAT_mex|2020-11-23",
        "ST":"ST_1",
        "RISK":"RISK_3",
        "MET":"MET_NA",
        "NAT":"NAT_mex"
      }
    },
    {
      "id":"ID_CEC-21-3303|ST_1|CODE_09005|SX_M|RISK_3|AGE_37|SES_1|SCO_3|CD4_3|DRUG_0|MET_NA|APP_0|RES_1|REC_1|VEN_0|CL_446|NAT_mex|2021-04-14",
      "cluster":146,
      "patient_attributes":{
        "ehars_uid":"ID_CEC-21-3303|ST_1|CODE_09005|SX_M|RISK_3|AGE_37|SES_1|SCO_3|CD4_3|DRUG_0|MET_NA|APP_0|RES_1|REC_1|VEN_0|CL_446|NAT_mex|2021-04-14",
        "ST":"ST_1",
        "RISK":"RISK_3",
        "MET":"MET_NA",
        "NAT":"NAT_mex"
      }
    },
    {
      "id":"ID_CEC-21-3690|ST_2|CODE_15070|SX_M|RISK_3|AGE_24|SES_1|SCO_2|CD4_2|DRUG_0|MET_NA|APP_NA|RES_1|REC_0|VEN_NA|CL_446|NAT_mex|2021-05-18",
      "cluster":146,
      "patient_attributes":{
        "ehars_uid":"ID_CEC-21-3690|ST_2|CODE_15070|SX_M|RISK_3|AGE_24|SES_1|SCO_2|CD4_2|DRUG_0|MET_NA|APP_NA|RES_1|REC_0|VEN_NA|CL_446|NAT_mex|2021-05-18",
        "ST":"ST_2",
        "RISK":"RISK_3",
        "MET":"MET_NA",
        "NAT":"NAT_mex"
      }
    },
    {
      "id":"ID_CEC-21-5900|ST_1|CODE_09013|SX_M|RISK_3|AGE_50|SES_1|SCO_3|CD4_1|DRUG_1|MET_NA|APP_1|RES_4|REC_0|VEN_0|CL_446|NAT_mex|2021-12-10",
      "cluster":146,
      "patient_attributes":{
        "ehars_uid":"ID_CEC-21-5900|ST_1|CODE_09013|SX_M|RISK_3|AGE_50|SES_1|SCO_3|CD4_1|DRUG_1|MET_NA|APP_1|RES_4|REC_0|VEN_0|CL_446|NAT_mex|2021-12-10",
        "ST":"ST_1",
        "RISK":"RISK_3",
        "MET":"MET_NA",
        "NAT":"NAT_mex"
      }
    },
    {
      "id":"ID_CEC-22-9207|ST_1|CODE_09011|SX_M|RISK_2|AGE_20|SES_2|SCO_2|CD4_2|DRUG_1|MET_NA|APP_1|RES_1|REC_1|VEN_0|CL_446|NAT_mex|2022-10-04",
      "cluster":146,
      "patient_attributes":{
        "ehars_uid":"ID_CEC-22-9207|ST_1|CODE_09011|SX_M|RISK_2|AGE_20|SES_2|SCO_2|CD4_2|DRUG_1|MET_NA|APP_1|RES_1|REC_1|VEN_0|CL_446|NAT_mex|2022-10-04",
        "ST":"ST_1",
        "RISK":"RISK_2",
        "MET":"MET_NA",
        "NAT":"NAT_mex"
      }
    },
    {
      "id":"ID_CEC-20-2090|ST_1|CODE_09011|SX_M|RISK_3|AGE_22|SES_1|SCO_2|CD4_2|DRUG_NA|MET_NA|APP_NA|RES_4|REC_NA|VEN_0|CL_446|NAT_mex|2020-11-24",
      "cluster":146,
      "patient_attributes":{
        "ehars_uid":"ID_CEC-20-2090|ST_1|CODE_09011|SX_M|RISK_3|AGE_22|SES_1|SCO_2|CD4_2|DRUG_NA|MET_NA|APP_NA|RES_4|REC_NA|VEN_0|CL_446|NAT_mex|2020-11-24",
        "ST":"ST_1",
        "RISK":"RISK_3",
        "MET":"MET_NA",
        "NAT":"NAT_mex"
      }
    },
    {
      "id":"ID_CEC-20-2136|ST_2|CODE_15104|SX_M|RISK_3|AGE_27|SES_2|SCO_2|CD4_2|DRUG_0|MET_NA|APP_1|RES_1|REC_0|VEN_0|CL_423|NAT_mex|2020-11-30",
      "cluster":147,
      "patient_attributes":{
        "ehars_uid":"ID_CEC-20-2136|ST_2|CODE_15104|SX_M|RISK_3|AGE_27|SES_2|SCO_2|CD4_2|DRUG_0|MET_NA|APP_1|RES_1|REC_0|VEN_0|CL_423|NAT_mex|2020-11-30",
        "ST":"ST_2",
        "RISK":"RISK_3",
        "MET":"MET_NA",
        "NAT":"NAT_mex"
      }
    },
    {
      "id":"ID_CEC-21-2892|ST_2|CODE_15104|SX_FT|RISK_4|AGE_30|SES_2|SCO_2|CD4_3|DRUG_0|MET_NA|APP_NA|RES_1|REC_0|VEN_NA|CL_423|NAT_mex|2021-03-08",
      "cluster":147,
      "patient_attributes":{
        "ehars_uid":"ID_CEC-21-2892|ST_2|CODE_15104|SX_FT|RISK_4|AGE_30|SES_2|SCO_2|CD4_3|DRUG_0|MET_NA|APP_NA|RES_1|REC_0|VEN_NA|CL_423|NAT_mex|2021-03-08",
        "ST":"ST_2",
        "RISK":"RISK_4",
        "MET":"MET_NA",
        "NAT":"NAT_mex"
      }
    },
    {
      "id":"ID_CEC-22-6346|ST_2|CODE_15104|SX_M|RISK_3|AGE_21|SES_2|SCO_2|CD4_1|DRUG_1|MET_NA|APP_1|RES_1|REC_0|VEN_NA|CL_423|NAT_mex|2022-02-03",
      "cluster":147,
      "patient_attributes":{
        "ehars_uid":"ID_CEC-22-6346|ST_2|CODE_15104|SX_M|RISK_3|AGE_21|SES_2|SCO_2|CD4_1|DRUG_1|MET_NA|APP_1|RES_1|REC_0|VEN_NA|CL_423|NAT_mex|2022-02-03",
        "ST":"ST_2",
        "RISK":"RISK_3",
        "MET":"MET_NA",
        "NAT":"NAT_mex"
      }
    },
    {
      "id":"ID_CEC-22-7039|ST_2|CODE_15104|SX_M|RISK_3|AGE_27|SES_2|SCO_3|CD4_2|DRUG_1|MET_NA|APP_0|RES_1|REC_0|VEN_0|CL_423|NAT_mex|2022-04-01",
      "cluster":147,
      "patient_attributes":{
        "ehars_uid":"ID_CEC-22-7039|ST_2|CODE_15104|SX_M|RISK_3|AGE_27|SES_2|SCO_3|CD4_2|DRUG_1|MET_NA|APP_0|RES_1|REC_0|VEN_0|CL_423|NAT_mex|2022-04-01",
        "ST":"ST_2",
        "RISK":"RISK_3",
        "MET":"MET_NA",
        "NAT":"NAT_mex"
      }
    },
    {
      "id":"ID_CEC-22-7073|ST_2|CODE_15109|SX_M|RISK_3|AGE_28|SES_2|SCO_2|CD4_1|DRUG_1|MET_NA|APP_0|RES_1|REC_0|VEN_0|CL_423|NAT_mex|2022-04-05",
      "cluster":147,
      "patient_attributes":{
        "ehars_uid":"ID_CEC-22-7073|ST_2|CODE_15109|SX_M|RISK_3|AGE_28|SES_2|SCO_2|CD4_1|DRUG_1|MET_NA|APP_0|RES_1|REC_0|VEN_0|CL_423|NAT_mex|2022-04-05",
        "ST":"ST_2",
        "RISK":"RISK_3",
        "MET":"MET_NA",
        "NAT":"NAT_mex"
      }
    },
    {
      "id":"ID_CEC-20-2266|ST_2|CODE_15033|SX_M|RISK_3|AGE_20|SES_2|SCO_2|CD4_1|DRUG_0|MET_NA|APP_1|RES_1|REC_0|VEN_0|CL_399|NAT_mex|2020-12-11",
      "cluster":148,
      "patient_attributes":{
        "ehars_uid":"ID_CEC-20-2266|ST_2|CODE_15033|SX_M|RISK_3|AGE_20|SES_2|SCO_2|CD4_1|DRUG_0|MET_NA|APP_1|RES_1|REC_0|VEN_0|CL_399|NAT_mex|2020-12-11",
        "ST":"ST_2",
        "RISK":"RISK_3",
        "MET":"MET_NA",
        "NAT":"NAT_mex"
      }
    },
    {
      "id":"ID_CEC-21-2977|ST_1|CODE_09005|SX_M|RISK_3|AGE_21|SES_2|SCO_2|CD4_1|DRUG_1|MET_NA|APP_1|RES_2|REC_0|VEN_0|CL_399|NAT_mex|2021-03-17",
      "cluster":148,
      "patient_attributes":{
        "ehars_uid":"ID_CEC-21-2977|ST_1|CODE_09005|SX_M|RISK_3|AGE_21|SES_2|SCO_2|CD4_1|DRUG_1|MET_NA|APP_1|RES_2|REC_0|VEN_0|CL_399|NAT_mex|2021-03-17",
        "ST":"ST_1",
        "RISK":"RISK_3",
        "MET":"MET_NA",
        "NAT":"NAT_mex"
      }
    },
    {
      "id":"ID_CEC-22-5997|ST_2|CODE_15033|SX_M|RISK_3|AGE_21|SES_2|SCO_2|CD4_2|DRUG_1|MET_NA|APP_1|RES_1|REC_0|VEN_1|CL_399|NAT_mex|2022-01-05",
      "cluster":148,
      "patient_attributes":{
        "ehars_uid":"ID_CEC-22-5997|ST_2|CODE_15033|SX_M|RISK_3|AGE_21|SES_2|SCO_2|CD4_2|DRUG_1|MET_NA|APP_1|RES_1|REC_0|VEN_1|CL_399|NAT_mex|2022-01-05",
        "ST":"ST_2",
        "RISK":"RISK_3",
        "MET":"MET_NA",
        "NAT":"NAT_mex"
      }
    },
    {
      "id":"ID_CEC-22-5998|ST_2|CODE_15033|SX_M|RISK_3|AGE_26|SES_1|SCO_2|CD4_2|DRUG_1|MET_NA|APP_1|RES_1|REC_0|VEN_NA|CL_399|NAT_mex|2022-01-05",
      "cluster":148,
      "patient_attributes":{
        "ehars_uid":"ID_CEC-22-5998|ST_2|CODE_15033|SX_M|RISK_3|AGE_26|SES_1|SCO_2|CD4_2|DRUG_1|MET_NA|APP_1|RES_1|REC_0|VEN_NA|CL_399|NAT_mex|2022-01-05",
        "ST":"ST_2",
        "RISK":"RISK_3",
        "MET":"MET_NA",
        "NAT":"NAT_mex"
      }
    },
    {
      "id":"ID_CEC-22-7048|ST_2|CODE_15029|SX_M|RISK_3|AGE_30|SES_1|SCO_2|CD4_2|DRUG_1|MET_NA|APP_0|RES_1|REC_1|VEN_0|CL_399|NAT_mex|2022-04-04",
      "cluster":148,
      "patient_attributes":{
        "ehars_uid":"ID_CEC-22-7048|ST_2|CODE_15029|SX_M|RISK_3|AGE_30|SES_1|SCO_2|CD4_2|DRUG_1|MET_NA|APP_0|RES_1|REC_1|VEN_0|CL_399|NAT_mex|2022-04-04",
        "ST":"ST_2",
        "RISK":"RISK_3",
        "MET":"MET_NA",
        "NAT":"NAT_mex"
      }
    },
    {
      "id":"ID_CEC-21-3124|ST_1|CODE_09015|SX_M|RISK_3|AGE_33|SES_2|SCO_3|CD4_2|DRUG_1|MET_NA|APP_1|RES_1|REC_0|VEN_0|CL_448|NAT_mex|2021-03-29",
      "cluster":149,
      "patient_attributes":{
        "ehars_uid":"ID_CEC-21-3124|ST_1|CODE_09015|SX_M|RISK_3|AGE_33|SES_2|SCO_3|CD4_2|DRUG_1|MET_NA|APP_1|RES_1|REC_0|VEN_0|CL_448|NAT_mex|2021-03-29",
        "ST":"ST_1",
        "RISK":"RISK_3",
        "MET":"MET_NA",
        "NAT":"NAT_mex"
      }
    },
    {
      "id":"ID_CEC-22-6932|ST_2|CODE_15057|SX_M|RISK_3|AGE_40|SES_1|SCO_3|CD4_2|DRUG_1|MET_NA|APP_1|RES_2|REC_1|VEN_1|CL_448|NAT_mex|2022-03-25",
      "cluster":149,
      "patient_attributes":{
        "ehars_uid":"ID_CEC-22-6932|ST_2|CODE_15057|SX_M|RISK_3|AGE_40|SES_1|SCO_3|CD4_2|DRUG_1|MET_NA|APP_1|RES_2|REC_1|VEN_1|CL_448|NAT_mex|2022-03-25",
        "ST":"ST_2",
        "RISK":"RISK_3",
        "MET":"MET_NA",
        "NAT":"NAT_mex"
      }
    },
    {
      "id":"ID_CEC-22-7305|ST_2|CODE_15057|SX_M|RISK_3|AGE_27|SES_2|SCO_3|CD4_1|DRUG_0|MET_NA|APP_0|RES_1|REC_0|VEN_0|CL_448|NAT_mex|2022-04-27",
      "cluster":149,
      "patient_attributes":{
        "ehars_uid":"ID_CEC-22-7305|ST_2|CODE_15057|SX_M|RISK_3|AGE_27|SES_2|SCO_3|CD4_1|DRUG_0|MET_NA|APP_0|RES_1|REC_0|VEN_0|CL_448|NAT_mex|2022-04-27",
        "ST":"ST_2",
        "RISK":"RISK_3",
        "MET":"MET_NA",
        "NAT":"NAT_mex"
      }
    },
    {
      "id":"ID_CEC-22-8726|ST_1|CODE_09014|SX_F|RISK_1|AGE_74|SES_1|SCO_1|CD4_1|DRUG_1|MET_NA|APP_NA|RES_1|REC_0|VEN_NA|CL_448|NAT_mex|2022-08-23",
      "cluster":149,
      "patient_attributes":{
        "ehars_uid":"ID_CEC-22-8726|ST_1|CODE_09014|SX_F|RISK_1|AGE_74|SES_1|SCO_1|CD4_1|DRUG_1|MET_NA|APP_NA|RES_1|REC_0|VEN_NA|CL_448|NAT_mex|2022-08-23",
        "ST":"ST_1",
        "RISK":"RISK_1",
        "MET":"MET_NA",
        "NAT":"NAT_mex"
      }
    },
    {
      "id":"ID_CEC-21-2383|ST_2|CODE_15057|SX_M|RISK_NA|AGE_24|SES_2|SCO_2|CD4_2|DRUG_NA|MET_NA|APP_NA|RES_5|REC_0|VEN_NA|CL_448|NAT_mex|2021-01-15",
      "cluster":149,
      "patient_attributes":{
        "ehars_uid":"ID_CEC-21-2383|ST_2|CODE_15057|SX_M|RISK_NA|AGE_24|SES_2|SCO_2|CD4_2|DRUG_NA|MET_NA|APP_NA|RES_5|REC_0|VEN_NA|CL_448|NAT_mex|2021-01-15",
        "ST":"ST_2",
        "RISK":"RISK_NA",
        "MET":"MET_NA",
        "NAT":"NAT_mex"
      }
    },
    {
      "id":"ID_CEC-21-2469|ST_1|CODE_09008|SX_M|RISK_3|AGE_48|SES_1|SCO_2|CD4_3|DRUG_1|MET_NA|APP_NA|RES_1|REC_0|VEN_0|CL_79|NAT_mex|2021-01-25",
      "cluster":150,
      "patient_attributes":{
        "ehars_uid":"ID_CEC-21-2469|ST_1|CODE_09008|SX_M|RISK_3|AGE_48|SES_1|SCO_2|CD4_3|DRUG_1|MET_NA|APP_NA|RES_1|REC_0|VEN_0|CL_79|NAT_mex|2021-01-25",
        "ST":"ST_1",
        "RISK":"RISK_3",
        "MET":"MET_NA",
        "NAT":"NAT_mex"
      }
    },
    {
      "id":"ID_CEC-22-6249|ST_1|CODE_09012|SX_M|RISK_3|AGE_23|SES_2|SCO_2|CD4_2|DRUG_1|MET_NA|APP_1|RES_1|REC_0|VEN_1|CL_79|NAT_mex|2022-01-25",
      "cluster":150,
      "patient_attributes":{
        "ehars_uid":"ID_CEC-22-6249|ST_1|CODE_09012|SX_M|RISK_3|AGE_23|SES_2|SCO_2|CD4_2|DRUG_1|MET_NA|APP_1|RES_1|REC_0|VEN_1|CL_79|NAT_mex|2022-01-25",
        "ST":"ST_1",
        "RISK":"RISK_3",
        "MET":"MET_NA",
        "NAT":"NAT_mex"
      }
    },
    {
      "id":"ID_CEC-22-7209|ST_1|CODE_09004|SX_M|RISK_3|AGE_20|SES_1|SCO_2|CD4_1|DRUG_1|MET_NA|APP_0|RES_1|REC_0|VEN_1|CL_79|NAT_mex|2022-04-20",
      "cluster":150,
      "patient_attributes":{
        "ehars_uid":"ID_CEC-22-7209|ST_1|CODE_09004|SX_M|RISK_3|AGE_20|SES_1|SCO_2|CD4_1|DRUG_1|MET_NA|APP_0|RES_1|REC_0|VEN_1|CL_79|NAT_mex|2022-04-20",
        "ST":"ST_1",
        "RISK":"RISK_3",
        "MET":"MET_NA",
        "NAT":"NAT_mex"
      }
    },
    {
      "id":"ID_CEC-22-7223|ST_1|CODE_09012|SX_M|RISK_3|AGE_24|SES_1|SCO_2|CD4_1|DRUG_1|MET_NA|APP_1|RES_2|REC_0|VEN_1|CL_79|NAT_mex|2022-04-21",
      "cluster":150,
      "patient_attributes":{
        "ehars_uid":"ID_CEC-22-7223|ST_1|CODE_09012|SX_M|RISK_3|AGE_24|SES_1|SCO_2|CD4_1|DRUG_1|MET_NA|APP_1|RES_2|REC_0|VEN_1|CL_79|NAT_mex|2022-04-21",
        "ST":"ST_1",
        "RISK":"RISK_3",
        "MET":"MET_NA",
        "NAT":"NAT_mex"
      }
    },
    {
      "id":"ID_CEC-22-8282|ST_1|CODE_09012|SX_M|RISK_NA|AGE_34|SES_NA|SCO_NA|CD4_3|DRUG_NA|MET_NA|APP_NA|RES_1|REC_0|VEN_NA|CL_79|NAT_NA|2022-07-12",
      "cluster":150,
      "patient_attributes":{
        "ehars_uid":"ID_CEC-22-8282|ST_1|CODE_09012|SX_M|RISK_NA|AGE_34|SES_NA|SCO_NA|CD4_3|DRUG_NA|MET_NA|APP_NA|RES_1|REC_0|VEN_NA|CL_79|NAT_NA|2022-07-12",
        "ST":"ST_1",
        "RISK":"RISK_NA",
        "MET":"MET_NA",
        "NAT":"NAT_NA"
      }
    },
    {
      "id":"ID_CEC-21-4218|ST_1|CODE_09007|SX_M|RISK_3|AGE_42|SES_2|SCO_2|CD4_2|DRUG_0|MET_NA|APP_1|RES_2|REC_0|VEN_NA|CL_498|NAT_mex|2021-07-06",
      "cluster":151,
      "patient_attributes":{
        "ehars_uid":"ID_CEC-21-4218|ST_1|CODE_09007|SX_M|RISK_3|AGE_42|SES_2|SCO_2|CD4_2|DRUG_0|MET_NA|APP_1|RES_2|REC_0|VEN_NA|CL_498|NAT_mex|2021-07-06",
        "ST":"ST_1",
        "RISK":"RISK_3",
        "MET":"MET_NA",
        "NAT":"NAT_mex"
      }
    },
    {
      "id":"ID_CEC-21-4361|ST_1|CODE_09007|SX_M|RISK_3|AGE_20|SES_2|SCO_2|CD4_2|DRUG_1|MET_NA|APP_1|RES_2|REC_0|VEN_1|CL_498|NAT_mex|2021-07-19",
      "cluster":151,
      "patient_attributes":{
        "ehars_uid":"ID_CEC-21-4361|ST_1|CODE_09007|SX_M|RISK_3|AGE_20|SES_2|SCO_2|CD4_2|DRUG_1|MET_NA|APP_1|RES_2|REC_0|VEN_1|CL_498|NAT_mex|2021-07-19",
        "ST":"ST_1",
        "RISK":"RISK_3",
        "MET":"MET_NA",
        "NAT":"NAT_mex"
      }
    },
    {
      "id":"ID_CEC-22-7338|ST_1|CODE_07106|SX_M|RISK_3|AGE_36|SES_1|SCO_2|CD4_1|DRUG_0|MET_NA|APP_1|RES_2|REC_0|VEN_1|CL_498|NAT_mex|2022-04-29",
      "cluster":151,
      "patient_attributes":{
        "ehars_uid":"ID_CEC-22-7338|ST_1|CODE_07106|SX_M|RISK_3|AGE_36|SES_1|SCO_2|CD4_1|DRUG_0|MET_NA|APP_1|RES_2|REC_0|VEN_1|CL_498|NAT_mex|2022-04-29",
        "ST":"ST_1",
        "RISK":"RISK_3",
        "MET":"MET_NA",
        "NAT":"NAT_mex"
      }
    },
    {
      "id":"ID_CEC-22-9415|ST_1|CODE_09007|SX_M|RISK_3|AGE_31|SES_2|SCO_3|CD4_2|DRUG_1|MET_NA|APP_1|RES_1|REC_1|VEN_1|CL_498|NAT_mex|2022-10-25",
      "cluster":151,
      "patient_attributes":{
        "ehars_uid":"ID_CEC-22-9415|ST_1|CODE_09007|SX_M|RISK_3|AGE_31|SES_2|SCO_3|CD4_2|DRUG_1|MET_NA|APP_1|RES_1|REC_1|VEN_1|CL_498|NAT_mex|2022-10-25",
        "ST":"ST_1",
        "RISK":"RISK_3",
        "MET":"MET_NA",
        "NAT":"NAT_mex"
      }
    },
    {
      "id":"ID_CEC-21-2519|ST_2|CODE_15029|SX_M|RISK_3|AGE_21|SES_1|SCO_2|CD4_1|DRUG_NA|MET_NA|APP_0|RES_2|REC_0|VEN_0|CL_498|NAT_mex|2021-01-29",
      "cluster":151,
      "patient_attributes":{
        "ehars_uid":"ID_CEC-21-2519|ST_2|CODE_15029|SX_M|RISK_3|AGE_21|SES_1|SCO_2|CD4_1|DRUG_NA|MET_NA|APP_0|RES_2|REC_0|VEN_0|CL_498|NAT_mex|2021-01-29",
        "ST":"ST_2",
        "RISK":"RISK_3",
        "MET":"MET_NA",
        "NAT":"NAT_mex"
      }
    },
    {
      "id":"ID_CEC-21-2550|ST_2|CODE_15020|SX_M|RISK_2|AGE_39|SES_1|SCO_2|CD4_1|DRUG_0|MET_NA|APP_0|RES_2|REC_0|VEN_0|CL_425|NAT_mex|2021-02-03",
      "cluster":152,
      "patient_attributes":{
        "ehars_uid":"ID_CEC-21-2550|ST_2|CODE_15020|SX_M|RISK_2|AGE_39|SES_1|SCO_2|CD4_1|DRUG_0|MET_NA|APP_0|RES_2|REC_0|VEN_0|CL_425|NAT_mex|2021-02-03",
        "ST":"ST_2",
        "RISK":"RISK_2",
        "MET":"MET_NA",
        "NAT":"NAT_mex"
      }
    },
    {
      "id":"ID_CEC-21-5325|ST_2|CODE_15057|SX_M|RISK_3|AGE_18|SES_1|SCO_2|CD4_1|DRUG_0|MET_NA|APP_0|RES_2|REC_0|VEN_NA|CL_NA|NAT_mex|2021-10-22",
      "cluster":152,
      "patient_attributes":{
        "ehars_uid":"ID_CEC-21-5325|ST_2|CODE_15057|SX_M|RISK_3|AGE_18|SES_1|SCO_2|CD4_1|DRUG_0|MET_NA|APP_0|RES_2|REC_0|VEN_NA|CL_NA|NAT_mex|2021-10-22",
        "ST":"ST_2",
        "RISK":"RISK_3",
        "MET":"MET_NA",
        "NAT":"NAT_mex"
      }
    },
    {
      "id":"ID_CEC-22-7049|ST_2|CODE_15057|SX_M|RISK_3|AGE_24|SES_2|SCO_2|CD4_2|DRUG_0|MET_NA|APP_1|RES_2|REC_0|VEN_1|CL_425|NAT_mex|2022-04-04",
      "cluster":152,
      "patient_attributes":{
        "ehars_uid":"ID_CEC-22-7049|ST_2|CODE_15057|SX_M|RISK_3|AGE_24|SES_2|SCO_2|CD4_2|DRUG_0|MET_NA|APP_1|RES_2|REC_0|VEN_1|CL_425|NAT_mex|2022-04-04",
        "ST":"ST_2",
        "RISK":"RISK_3",
        "MET":"MET_NA",
        "NAT":"NAT_mex"
      }
    },
    {
      "id":"ID_CEC-22-8485|ST_2|CODE_15057|SX_M|RISK_3|AGE_37|SES_2|SCO_3|CD4_2|DRUG_0|MET_NA|APP_1|RES_2|REC_0|VEN_0|CL_425|NAT_mex|2022-08-04",
      "cluster":152,
      "patient_attributes":{
        "ehars_uid":"ID_CEC-22-8485|ST_2|CODE_15057|SX_M|RISK_3|AGE_37|SES_2|SCO_3|CD4_2|DRUG_0|MET_NA|APP_1|RES_2|REC_0|VEN_0|CL_425|NAT_mex|2022-08-04",
        "ST":"ST_2",
        "RISK":"RISK_3",
        "MET":"MET_NA",
        "NAT":"NAT_mex"
      }
    },
    {
      "id":"ID_CEC-22-8894|ST_2|CODE_15057|SX_M|RISK_NA|AGE_34|SES_NA|SCO_NA|CD4_1|DRUG_NA|MET_NA|APP_NA|RES_1|REC_0|VEN_NA|CL_425|NAT_NA|2022-09-06",
      "cluster":152,
      "patient_attributes":{
        "ehars_uid":"ID_CEC-22-8894|ST_2|CODE_15057|SX_M|RISK_NA|AGE_34|SES_NA|SCO_NA|CD4_1|DRUG_NA|MET_NA|APP_NA|RES_1|REC_0|VEN_NA|CL_425|NAT_NA|2022-09-06",
        "ST":"ST_2",
        "RISK":"RISK_NA",
        "MET":"MET_NA",
        "NAT":"NAT_NA"
      }
    },
    {
      "id":"ID_CEC-21-2591|ST_2|CODE_15022|SX_M|RISK_3|AGE_26|SES_2|SCO_2|CD4_1|DRUG_0|MET_NA|APP_0|RES_2|REC_0|VEN_0|CL_449|NAT_mex|2021-02-08",
      "cluster":153,
      "patient_attributes":{
        "ehars_uid":"ID_CEC-21-2591|ST_2|CODE_15022|SX_M|RISK_3|AGE_26|SES_2|SCO_2|CD4_1|DRUG_0|MET_NA|APP_0|RES_2|REC_0|VEN_0|CL_449|NAT_mex|2021-02-08",
        "ST":"ST_2",
        "RISK":"RISK_3",
        "MET":"MET_NA",
        "NAT":"NAT_mex"
      }
    },
    {
      "id":"ID_CEC-21-3312|ST_1|CODE_07106|SX_M|RISK_3|AGE_22|SES_2|SCO_2|CD4_2|DRUG_1|MET_NA|APP_1|RES_1|REC_0|VEN_0|CL_449|NAT_mex|2021-04-15",
      "cluster":153,
      "patient_attributes":{
        "ehars_uid":"ID_CEC-21-3312|ST_1|CODE_07106|SX_M|RISK_3|AGE_22|SES_2|SCO_2|CD4_2|DRUG_1|MET_NA|APP_1|RES_1|REC_0|VEN_0|CL_449|NAT_mex|2021-04-15",
        "ST":"ST_1",
        "RISK":"RISK_3",
        "MET":"MET_NA",
        "NAT":"NAT_mex"
      }
    },
    {
      "id":"ID_CEC-21-5868|ST_1|CODE_09006|SX_M|RISK_3|AGE_21|SES_1|SCO_2|CD4_1|DRUG_1|MET_NA|APP_1|RES_1|REC_0|VEN_1|CL_449|NAT_mex|2021-12-08",
      "cluster":153,
      "patient_attributes":{
        "ehars_uid":"ID_CEC-21-5868|ST_1|CODE_09006|SX_M|RISK_3|AGE_21|SES_1|SCO_2|CD4_1|DRUG_1|MET_NA|APP_1|RES_1|REC_0|VEN_1|CL_449|NAT_mex|2021-12-08",
        "ST":"ST_1",
        "RISK":"RISK_3",
        "MET":"MET_NA",
        "NAT":"NAT_mex"
      }
    },
    {
      "id":"ID_CEC-22-7136|ST_1|CODE_09015|SX_M|RISK_3|AGE_23|SES_2|SCO_2|CD4_2|DRUG_0|MET_NA|APP_0|RES_1|REC_0|VEN_0|CL_449|NAT_mex|2022-04-11",
      "cluster":153,
      "patient_attributes":{
        "ehars_uid":"ID_CEC-22-7136|ST_1|CODE_09015|SX_M|RISK_3|AGE_23|SES_2|SCO_2|CD4_2|DRUG_0|MET_NA|APP_0|RES_1|REC_0|VEN_0|CL_449|NAT_mex|2022-04-11",
        "ST":"ST_1",
        "RISK":"RISK_3",
        "MET":"MET_NA",
        "NAT":"NAT_mex"
      }
    },
    {
      "id":"ID_CEC-22-7150|ST_1|CODE_09015|SX_M|RISK_3|AGE_32|SES_2|SCO_2|CD4_1|DRUG_1|MET_NA|APP_0|RES_5|REC_0|VEN_0|CL_449|NAT_mex|2022-04-12",
      "cluster":153,
      "patient_attributes":{
        "ehars_uid":"ID_CEC-22-7150|ST_1|CODE_09015|SX_M|RISK_3|AGE_32|SES_2|SCO_2|CD4_1|DRUG_1|MET_NA|APP_0|RES_5|REC_0|VEN_0|CL_449|NAT_mex|2022-04-12",
        "ST":"ST_1",
        "RISK":"RISK_3",
        "MET":"MET_NA",
        "NAT":"NAT_mex"
      }
    },
    {
      "id":"ID_CEC-21-2628|ST_1|CODE_09005|SX_M|RISK_3|AGE_26|SES_1|SCO_2|CD4_1|DRUG_0|MET_NA|APP_0|RES_2|REC_0|VEN_0|CL_424|NAT_mex|2021-02-10",
      "cluster":154,
      "patient_attributes":{
        "ehars_uid":"ID_CEC-21-2628|ST_1|CODE_09005|SX_M|RISK_3|AGE_26|SES_1|SCO_2|CD4_1|DRUG_0|MET_NA|APP_0|RES_2|REC_0|VEN_0|CL_424|NAT_mex|2021-02-10",
        "ST":"ST_1",
        "RISK":"RISK_3",
        "MET":"MET_NA",
        "NAT":"NAT_mex"
      }
    },
    {
      "id":"ID_CEC-21-3341|ST_1|CODE_09005|SX_M|RISK_3|AGE_22|SES_2|SCO_2|CD4_2|DRUG_1|MET_NA|APP_1|RES_1|REC_0|VEN_0|CL_424|NAT_mex|2021-04-19",
      "cluster":154,
      "patient_attributes":{
        "ehars_uid":"ID_CEC-21-3341|ST_1|CODE_09005|SX_M|RISK_3|AGE_22|SES_2|SCO_2|CD4_2|DRUG_1|MET_NA|APP_1|RES_1|REC_0|VEN_0|CL_424|NAT_mex|2021-04-19",
        "ST":"ST_1",
        "RISK":"RISK_3",
        "MET":"MET_NA",
        "NAT":"NAT_mex"
      }
    },
    {
      "id":"ID_CEC-21-4676|ST_1|CODE_09015|SX_M|RISK_3|AGE_25|SES_2|SCO_2|CD4_1|DRUG_0|MET_NA|APP_0|RES_1|REC_0|VEN_1|CL_424|NAT_mex|2021-08-25",
      "cluster":154,
      "patient_attributes":{
        "ehars_uid":"ID_CEC-21-4676|ST_1|CODE_09015|SX_M|RISK_3|AGE_25|SES_2|SCO_2|CD4_1|DRUG_0|MET_NA|APP_0|RES_1|REC_0|VEN_1|CL_424|NAT_mex|2021-08-25",
        "ST":"ST_1",
        "RISK":"RISK_3",
        "MET":"MET_NA",
        "NAT":"NAT_mex"
      }
    },
    {
      "id":"ID_CEC-22-5991|ST_1|CODE_09015|SX_M|RISK_NA|AGE_33|SES_NA|SCO_NA|CD4_1|DRUG_NA|MET_NA|APP_NA|RES_1|REC_0|VEN_NA|CL_424|NAT_NA|2022-01-04",
      "cluster":154,
      "patient_attributes":{
        "ehars_uid":"ID_CEC-22-5991|ST_1|CODE_09015|SX_M|RISK_NA|AGE_33|SES_NA|SCO_NA|CD4_1|DRUG_NA|MET_NA|APP_NA|RES_1|REC_0|VEN_NA|CL_424|NAT_NA|2022-01-04",
        "ST":"ST_1",
        "RISK":"RISK_NA",
        "MET":"MET_NA",
        "NAT":"NAT_NA"
      }
    },
    {
      "id":"ID_CEC-22-8833|ST_2|CODE_15013|SX_M|RISK_3|AGE_20|SES_2|SCO_2|CD4_1|DRUG_0|MET_NA|APP_0|RES_1|REC_0|VEN_0|CL_424|NAT_mex|2022-09-01",
      "cluster":154,
      "patient_attributes":{
        "ehars_uid":"ID_CEC-22-8833|ST_2|CODE_15013|SX_M|RISK_3|AGE_20|SES_2|SCO_2|CD4_1|DRUG_0|MET_NA|APP_0|RES_1|REC_0|VEN_0|CL_424|NAT_mex|2022-09-01",
        "ST":"ST_2",
        "RISK":"RISK_3",
        "MET":"MET_NA",
        "NAT":"NAT_mex"
      }
    },
    {
      "id":"ID_CEC-21-3130|ST_1|CODE_09015|SX_M|RISK_2|AGE_48|SES_2|SCO_3|CD4_2|DRUG_1|MET_NA|APP_0|RES_1|REC_0|VEN_0|CL_450|NAT_mex|2021-03-29",
      "cluster":155,
      "patient_attributes":{
        "ehars_uid":"ID_CEC-21-3130|ST_1|CODE_09015|SX_M|RISK_2|AGE_48|SES_2|SCO_3|CD4_2|DRUG_1|MET_NA|APP_0|RES_1|REC_0|VEN_0|CL_450|NAT_mex|2021-03-29",
        "ST":"ST_1",
        "RISK":"RISK_2",
        "MET":"MET_NA",
        "NAT":"NAT_mex"
      }
    },
    {
      "id":"ID_CEC-22-6091|ST_1|CODE_09015|SX_FT|RISK_4|AGE_35|SES_2|SCO_2|CD4_1|DRUG_1|MET_NA|APP_0|RES_2|REC_0|VEN_1|CL_450|NAT_mex|2022-01-12",
      "cluster":155,
      "patient_attributes":{
        "ehars_uid":"ID_CEC-22-6091|ST_1|CODE_09015|SX_FT|RISK_4|AGE_35|SES_2|SCO_2|CD4_1|DRUG_1|MET_NA|APP_0|RES_2|REC_0|VEN_1|CL_450|NAT_mex|2022-01-12",
        "ST":"ST_1",
        "RISK":"RISK_4",
        "MET":"MET_NA",
        "NAT":"NAT_mex"
      }
    },
    {
      "id":"ID_CEC-22-6343|ST_1|CODE_09014|SX_FT|RISK_4|AGE_24|SES_2|SCO_3|CD4_2|DRUG_1|MET_NA|APP_0|RES_2|REC_1|VEN_1|CL_450|NAT_mex|2022-02-03",
      "cluster":155,
      "patient_attributes":{
        "ehars_uid":"ID_CEC-22-6343|ST_1|CODE_09014|SX_FT|RISK_4|AGE_24|SES_2|SCO_3|CD4_2|DRUG_1|MET_NA|APP_0|RES_2|REC_1|VEN_1|CL_450|NAT_mex|2022-02-03",
        "ST":"ST_1",
        "RISK":"RISK_4",
        "MET":"MET_NA",
        "NAT":"NAT_mex"
      }
    },
    {
      "id":"ID_CEC-22-7778|ST_1|CODE_09003|SX_M|RISK_3|AGE_26|SES_2|SCO_2|CD4_3|DRUG_0|MET_NA|APP_1|RES_2|REC_0|VEN_0|CL_450|NAT_mex|2022-06-01",
      "cluster":155,
      "patient_attributes":{
        "ehars_uid":"ID_CEC-22-7778|ST_1|CODE_09003|SX_M|RISK_3|AGE_26|SES_2|SCO_2|CD4_3|DRUG_0|MET_NA|APP_1|RES_2|REC_0|VEN_0|CL_450|NAT_mex|2022-06-01",
        "ST":"ST_1",
        "RISK":"RISK_3",
        "MET":"MET_NA",
        "NAT":"NAT_mex"
      }
    },
    {
      "id":"ID_CEC-21-2766|ST_1|CODE_09010|SX_F|RISK_4|AGE_28|SES_1|SCO_3|CD4_2|DRUG_1|MET_NA|APP_NA|RES_1|REC_0|VEN_NA|CL_450|NAT_mex|2021-02-25",
      "cluster":155,
      "patient_attributes":{
        "ehars_uid":"ID_CEC-21-2766|ST_1|CODE_09010|SX_F|RISK_4|AGE_28|SES_1|SCO_3|CD4_2|DRUG_1|MET_NA|APP_NA|RES_1|REC_0|VEN_NA|CL_450|NAT_mex|2021-02-25",
        "ST":"ST_1",
        "RISK":"RISK_4",
        "MET":"MET_NA",
        "NAT":"NAT_mex"
      }
    },
    {
      "id":"ID_CEC-21-2858|ST_1|CODE_09007|SX_M|RISK_3|AGE_22|SES_2|SCO_2|CD4_2|DRUG_0|MET_NA|APP_0|RES_1|REC_0|VEN_NA|CL_405|NAT_mex|2021-03-04",
      "cluster":156,
      "patient_attributes":{
        "ehars_uid":"ID_CEC-21-2858|ST_1|CODE_09007|SX_M|RISK_3|AGE_22|SES_2|SCO_2|CD4_2|DRUG_0|MET_NA|APP_0|RES_1|REC_0|VEN_NA|CL_405|NAT_mex|2021-03-04",
        "ST":"ST_1",
        "RISK":"RISK_3",
        "MET":"MET_NA",
        "NAT":"NAT_mex"
      }
    },
    {
      "id":"ID_CEC-21-4307|ST_1|CODE_09007|SX_M|RISK_3|AGE_20|SES_2|SCO_2|CD4_1|DRUG_0|MET_NA|APP_1|RES_1|REC_0|VEN_1|CL_405|NAT_mex|2021-07-14",
      "cluster":156,
      "patient_attributes":{
        "ehars_uid":"ID_CEC-21-4307|ST_1|CODE_09007|SX_M|RISK_3|AGE_20|SES_2|SCO_2|CD4_1|DRUG_0|MET_NA|APP_1|RES_1|REC_0|VEN_1|CL_405|NAT_mex|2021-07-14",
        "ST":"ST_1",
        "RISK":"RISK_3",
        "MET":"MET_NA",
        "NAT":"NAT_mex"
      }
    },
    {
      "id":"ID_CEC-21-4926|ST_2|CODE_15033|SX_M|RISK_3|AGE_27|SES_1|SCO_3|CD4_1|DRUG_0|MET_NA|APP_0|RES_1|REC_0|VEN_0|CL_405|NAT_mex|2021-09-22",
      "cluster":156,
      "patient_attributes":{
        "ehars_uid":"ID_CEC-21-4926|ST_2|CODE_15033|SX_M|RISK_3|AGE_27|SES_1|SCO_3|CD4_1|DRUG_0|MET_NA|APP_0|RES_1|REC_0|VEN_0|CL_405|NAT_mex|2021-09-22",
        "ST":"ST_2",
        "RISK":"RISK_3",
        "MET":"MET_NA",
        "NAT":"NAT_mex"
      }
    },
    {
      "id":"ID_CEC-21-5665|ST_1|CODE_09009|SX_M|RISK_3|AGE_20|SES_2|SCO_2|CD4_2|DRUG_1|MET_NA|APP_1|RES_1|REC_0|VEN_1|CL_405|NAT_mex|2021-11-22",
      "cluster":156,
      "patient_attributes":{
        "ehars_uid":"ID_CEC-21-5665|ST_1|CODE_09009|SX_M|RISK_3|AGE_20|SES_2|SCO_2|CD4_2|DRUG_1|MET_NA|APP_1|RES_1|REC_0|VEN_1|CL_405|NAT_mex|2021-11-22",
        "ST":"ST_1",
        "RISK":"RISK_3",
        "MET":"MET_NA",
        "NAT":"NAT_mex"
      }
    },
    {
      "id":"ID_CEC-22-6704|ST_1|CODE_09012|SX_M|RISK_3|AGE_29|SES_2|SCO_3|CD4_1|DRUG_0|MET_NA|APP_1|RES_1|REC_0|VEN_0|CL_405|NAT_mex|2022-03-07",
      "cluster":156,
      "patient_attributes":{
        "ehars_uid":"ID_CEC-22-6704|ST_1|CODE_09012|SX_M|RISK_3|AGE_29|SES_2|SCO_3|CD4_1|DRUG_0|MET_NA|APP_1|RES_1|REC_0|VEN_0|CL_405|NAT_mex|2022-03-07",
        "ST":"ST_1",
        "RISK":"RISK_3",
        "MET":"MET_NA",
        "NAT":"NAT_mex"
      }
    },
    {
      "id":"ID_CEC-21-3003|ST_1|CODE_09015|SX_M|RISK_3|AGE_29|SES_2|SCO_2|CD4_3|DRUG_1|MET_1|APP_1|RES_1|REC_0|VEN_1|CL_500|NAT_ven|2021-03-18",
      "cluster":157,
      "patient_attributes":{
        "ehars_uid":"ID_CEC-21-3003|ST_1|CODE_09015|SX_M|RISK_3|AGE_29|SES_2|SCO_2|CD4_3|DRUG_1|MET_1|APP_1|RES_1|REC_0|VEN_1|CL_500|NAT_ven|2021-03-18",
        "ST":"ST_1",
        "RISK":"RISK_3",
        "MET":"MET_1",
        "NAT":"NAT_ven"
      }
    },
    {
      "id":"ID_CEC-21-3488|ST_2|CODE_15033|SX_M|RISK_3|AGE_28|SES_2|SCO_3|CD4_1|DRUG_1|MET_NA|APP_1|RES_1|REC_0|VEN_0|CL_500|NAT_mex|2021-04-29",
      "cluster":157,
      "patient_attributes":{
        "ehars_uid":"ID_CEC-21-3488|ST_2|CODE_15033|SX_M|RISK_3|AGE_28|SES_2|SCO_3|CD4_1|DRUG_1|MET_NA|APP_1|RES_1|REC_0|VEN_0|CL_500|NAT_mex|2021-04-29",
        "ST":"ST_2",
        "RISK":"RISK_3",
        "MET":"MET_NA",
        "NAT":"NAT_mex"
      }
    },
    {
      "id":"ID_CEC-21-3749|ST_1|CODE_09010|SX_M|RISK_3|AGE_24|SES_2|SCO_2|CD4_2|DRUG_1|MET_NA|APP_1|RES_1|REC_0|VEN_1|CL_500|NAT_mex|2021-05-24",
      "cluster":157,
      "patient_attributes":{
        "ehars_uid":"ID_CEC-21-3749|ST_1|CODE_09010|SX_M|RISK_3|AGE_24|SES_2|SCO_2|CD4_2|DRUG_1|MET_NA|APP_1|RES_1|REC_0|VEN_1|CL_500|NAT_mex|2021-05-24",
        "ST":"ST_1",
        "RISK":"RISK_3",
        "MET":"MET_NA",
        "NAT":"NAT_mex"
      }
    },
    {
      "id":"ID_CEC-21-4748|ST_1|CODE_09010|SX_M|RISK_NA|AGE_25|SES_NA|SCO_NA|CD4_2|DRUG_NA|MET_NA|APP_NA|RES_1|REC_0|VEN_NA|CL_500|NAT_mex|2021-09-02",
      "cluster":157,
      "patient_attributes":{
        "ehars_uid":"ID_CEC-21-4748|ST_1|CODE_09010|SX_M|RISK_NA|AGE_25|SES_NA|SCO_NA|CD4_2|DRUG_NA|MET_NA|APP_NA|RES_1|REC_0|VEN_NA|CL_500|NAT_mex|2021-09-02",
        "ST":"ST_1",
        "RISK":"RISK_NA",
        "MET":"MET_NA",
        "NAT":"NAT_mex"
      }
    },
    {
      "id":"ID_CEC-22-9794|ST_1|CODE_09006|SX_M|RISK_3|AGE_26|SES_2|SCO_2|CD4_1|DRUG_0|MET_NA|APP_1|RES_1|REC_0|VEN_0|CL_500|NAT_mex|2022-12-07",
      "cluster":157,
      "patient_attributes":{
        "ehars_uid":"ID_CEC-22-9794|ST_1|CODE_09006|SX_M|RISK_3|AGE_26|SES_2|SCO_2|CD4_1|DRUG_0|MET_NA|APP_1|RES_1|REC_0|VEN_0|CL_500|NAT_mex|2022-12-07",
        "ST":"ST_1",
        "RISK":"RISK_3",
        "MET":"MET_NA",
        "NAT":"NAT_mex"
      }
    },
    {
      "id":"ID_CEC-21-3116|ST_1|CODE_09010|SX_M|RISK_3|AGE_37|SES_2|SCO_2|CD4_1|DRUG_0|MET_NA|APP_0|RES_1|REC_0|VEN_1|CL_46|NAT_mex|2021-03-29",
      "cluster":158,
      "patient_attributes":{
        "ehars_uid":"ID_CEC-21-3116|ST_1|CODE_09010|SX_M|RISK_3|AGE_37|SES_2|SCO_2|CD4_1|DRUG_0|MET_NA|APP_0|RES_1|REC_0|VEN_1|CL_46|NAT_mex|2021-03-29",
        "ST":"ST_1",
        "RISK":"RISK_3",
        "MET":"MET_NA",
        "NAT":"NAT_mex"
      }
    },
    {
      "id":"ID_CEC-21-3676|ST_1|CODE_09015|SX_M|RISK_3|AGE_29|SES_2|SCO_2|CD4_1|DRUG_1|MET_NA|APP_1|RES_1|REC_0|VEN_0|CL_46|NAT_mex|2021-05-18",
      "cluster":158,
      "patient_attributes":{
        "ehars_uid":"ID_CEC-21-3676|ST_1|CODE_09015|SX_M|RISK_3|AGE_29|SES_2|SCO_2|CD4_1|DRUG_1|MET_NA|APP_1|RES_1|REC_0|VEN_0|CL_46|NAT_mex|2021-05-18",
        "ST":"ST_1",
        "RISK":"RISK_3",
        "MET":"MET_NA",
        "NAT":"NAT_mex"
      }
    },
    {
      "id":"ID_CEC-21-4488|ST_2|CODE_15029|SX_M|RISK_3|AGE_31|SES_1|SCO_2|CD4_1|DRUG_0|MET_NA|APP_0|RES_5|REC_0|VEN_1|CL_46|NAT_mex|2021-08-06",
      "cluster":158,
      "patient_attributes":{
        "ehars_uid":"ID_CEC-21-4488|ST_2|CODE_15029|SX_M|RISK_3|AGE_31|SES_1|SCO_2|CD4_1|DRUG_0|MET_NA|APP_0|RES_5|REC_0|VEN_1|CL_46|NAT_mex|2021-08-06",
        "ST":"ST_2",
        "RISK":"RISK_3",
        "MET":"MET_NA",
        "NAT":"NAT_mex"
      }
    },
    {
      "id":"ID_CEC-21-5287|ST_1|CODE_09007|SX_M|RISK_3|AGE_28|SES_2|SCO_2|CD4_1|DRUG_1|MET_NA|APP_1|RES_1|REC_0|VEN_0|CL_46|NAT_mex|2021-10-20",
      "cluster":158,
      "patient_attributes":{
        "ehars_uid":"ID_CEC-21-5287|ST_1|CODE_09007|SX_M|RISK_3|AGE_28|SES_2|SCO_2|CD4_1|DRUG_1|MET_NA|APP_1|RES_1|REC_0|VEN_0|CL_46|NAT_mex|2021-10-20",
        "ST":"ST_1",
        "RISK":"RISK_3",
        "MET":"MET_NA",
        "NAT":"NAT_mex"
      }
    },
    {
      "id":"ID_CEC-21-5288|ST_2|CODE_15070|SX_M|RISK_3|AGE_25|SES_1|SCO_2|CD4_1|DRUG_1|MET_NA|APP_0|RES_1|REC_0|VEN_0|CL_46|NAT_NA|2021-10-20",
      "cluster":158,
      "patient_attributes":{
        "ehars_uid":"ID_CEC-21-5288|ST_2|CODE_15070|SX_M|RISK_3|AGE_25|SES_1|SCO_2|CD4_1|DRUG_1|MET_NA|APP_0|RES_1|REC_0|VEN_0|CL_46|NAT_NA|2021-10-20",
        "ST":"ST_2",
        "RISK":"RISK_3",
        "MET":"MET_NA",
        "NAT":"NAT_NA"
      }
    },
    {
      "id":"ID_CEC-21-3224|ST_2|CODE_15058|SX_F|RISK_NA|AGE_38|SES_2|SCO_1|CD4_1|DRUG_1|MET_NA|APP_NA|RES_1|REC_0|VEN_NA|CL_418|NAT_mex|2021-04-08",
      "cluster":159,
      "patient_attributes":{
        "ehars_uid":"ID_CEC-21-3224|ST_2|CODE_15058|SX_F|RISK_NA|AGE_38|SES_2|SCO_1|CD4_1|DRUG_1|MET_NA|APP_NA|RES_1|REC_0|VEN_NA|CL_418|NAT_mex|2021-04-08",
        "ST":"ST_2",
        "RISK":"RISK_NA",
        "MET":"MET_NA",
        "NAT":"NAT_mex"
      }
    },
    {
      "id":"ID_CEC-21-3225|ST_2|CODE_15058|SX_M|RISK_2|AGE_27|SES_2|SCO_2|CD4_1|DRUG_1|MET_NA|APP_NA|RES_1|REC_0|VEN_NA|CL_418|NAT_mex|2021-04-08",
      "cluster":159,
      "patient_attributes":{
        "ehars_uid":"ID_CEC-21-3225|ST_2|CODE_15058|SX_M|RISK_2|AGE_27|SES_2|SCO_2|CD4_1|DRUG_1|MET_NA|APP_NA|RES_1|REC_0|VEN_NA|CL_418|NAT_mex|2021-04-08",
        "ST":"ST_2",
        "RISK":"RISK_2",
        "MET":"MET_NA",
        "NAT":"NAT_mex"
      }
    },
    {
      "id":"ID_CEC-21-3878|ST_1|CODE_07106|SX_M|RISK_3|AGE_40|SES_2|SCO_2|CD4_2|DRUG_1|MET_NA|APP_1|RES_1|REC_0|VEN_0|CL_418|NAT_mex|2021-06-04",
      "cluster":159,
      "patient_attributes":{
        "ehars_uid":"ID_CEC-21-3878|ST_1|CODE_07106|SX_M|RISK_3|AGE_40|SES_2|SCO_2|CD4_2|DRUG_1|MET_NA|APP_1|RES_1|REC_0|VEN_0|CL_418|NAT_mex|2021-06-04",
        "ST":"ST_1",
        "RISK":"RISK_3",
        "MET":"MET_NA",
        "NAT":"NAT_mex"
      }
    },
    {
      "id":"ID_CEC-21-4532|ST_1|CODE_09014|SX_M|RISK_3|AGE_32|SES_2|SCO_3|CD4_2|DRUG_1|MET_NA|APP_NA|RES_1|REC_0|VEN_1|CL_418|NAT_mex|2021-08-10",
      "cluster":159,
      "patient_attributes":{
        "ehars_uid":"ID_CEC-21-4532|ST_1|CODE_09014|SX_M|RISK_3|AGE_32|SES_2|SCO_3|CD4_2|DRUG_1|MET_NA|APP_NA|RES_1|REC_0|VEN_1|CL_418|NAT_mex|2021-08-10",
        "ST":"ST_1",
        "RISK":"RISK_3",
        "MET":"MET_NA",
        "NAT":"NAT_mex"
      }
    },
    {
      "id":"ID_CEC-22-7129|ST_1|CODE_07106|SX_M|RISK_3|AGE_29|SES_2|SCO_3|CD4_1|DRUG_1|MET_NA|APP_1|RES_1|REC_0|VEN_1|CL_418|NAT_mex|2022-04-11",
      "cluster":159,
      "patient_attributes":{
        "ehars_uid":"ID_CEC-22-7129|ST_1|CODE_07106|SX_M|RISK_3|AGE_29|SES_2|SCO_3|CD4_1|DRUG_1|MET_NA|APP_1|RES_1|REC_0|VEN_1|CL_418|NAT_mex|2022-04-11",
        "ST":"ST_1",
        "RISK":"RISK_3",
        "MET":"MET_NA",
        "NAT":"NAT_mex"
      }
    },
    {
      "id":"ID_CEC-22-6225|ST_2|CODE_15057|SX_M|RISK_3|AGE_21|SES_1|SCO_2|CD4_1|DRUG_1|MET_NA|APP_1|RES_3|REC_0|VEN_0|CL_451|NAT_mex|2022-01-24",
      "cluster":160,
      "patient_attributes":{
        "ehars_uid":"ID_CEC-22-6225|ST_2|CODE_15057|SX_M|RISK_3|AGE_21|SES_1|SCO_2|CD4_1|DRUG_1|MET_NA|APP_1|RES_3|REC_0|VEN_0|CL_451|NAT_mex|2022-01-24",
        "ST":"ST_2",
        "RISK":"RISK_3",
        "MET":"MET_NA",
        "NAT":"NAT_mex"
      }
    },
    {
      "id":"ID_CEC-22-7486|ST_1|CODE_09014|SX_M|RISK_3|AGE_40|SES_2|SCO_3|CD4_2|DRUG_0|MET_NA|APP_0|RES_1|REC_0|VEN_0|CL_451|NAT_mex|2022-05-12",
      "cluster":160,
      "patient_attributes":{
        "ehars_uid":"ID_CEC-22-7486|ST_1|CODE_09014|SX_M|RISK_3|AGE_40|SES_2|SCO_3|CD4_2|DRUG_0|MET_NA|APP_0|RES_1|REC_0|VEN_0|CL_451|NAT_mex|2022-05-12",
        "ST":"ST_1",
        "RISK":"RISK_3",
        "MET":"MET_NA",
        "NAT":"NAT_mex"
      }
    },
    {
      "id":"ID_CEC-21-3226|ST_1|CODE_09010|SX_M|RISK_3|AGE_21|SES_2|SCO_3|CD4_1|DRUG_0|MET_NA|APP_0|RES_1|REC_0|VEN_1|CL_451|NAT_mex|2021-04-08",
      "cluster":160,
      "patient_attributes":{
        "ehars_uid":"ID_CEC-21-3226|ST_1|CODE_09010|SX_M|RISK_3|AGE_21|SES_2|SCO_3|CD4_1|DRUG_0|MET_NA|APP_0|RES_1|REC_0|VEN_1|CL_451|NAT_mex|2021-04-08",
        "ST":"ST_1",
        "RISK":"RISK_3",
        "MET":"MET_NA",
        "NAT":"NAT_mex"
      }
    },
    {
      "id":"ID_CEC-21-5355|ST_2|CODE_15057|SX_M|RISK_3|AGE_21|SES_1|SCO_2|CD4_1|DRUG_0|MET_NA|APP_1|RES_1|REC_0|VEN_0|CL_451|NAT_mex|2021-10-26",
      "cluster":160,
      "patient_attributes":{
        "ehars_uid":"ID_CEC-21-5355|ST_2|CODE_15057|SX_M|RISK_3|AGE_21|SES_1|SCO_2|CD4_1|DRUG_0|MET_NA|APP_1|RES_1|REC_0|VEN_0|CL_451|NAT_mex|2021-10-26",
        "ST":"ST_2",
        "RISK":"RISK_3",
        "MET":"MET_NA",
        "NAT":"NAT_mex"
      }
    },
    {
      "id":"ID_CEC-21-3716|ST_2|CODE_15057|SX_M|RISK_3|AGE_18|SES_2|SCO_2|CD4_2|DRUG_1|MET_NA|APP_1|RES_1|REC_0|VEN_1|CL_451|NAT_mex|2021-05-20",
      "cluster":160,
      "patient_attributes":{
        "ehars_uid":"ID_CEC-21-3716|ST_2|CODE_15057|SX_M|RISK_3|AGE_18|SES_2|SCO_2|CD4_2|DRUG_1|MET_NA|APP_1|RES_1|REC_0|VEN_1|CL_451|NAT_mex|2021-05-20",
        "ST":"ST_2",
        "RISK":"RISK_3",
        "MET":"MET_NA",
        "NAT":"NAT_mex"
      }
    },
    {
      "id":"ID_CEC-21-3539|ST_1|CODE_09015|SX_M|RISK_3|AGE_34|SES_2|SCO_2|CD4_1|DRUG_0|MET_NA|APP_0|RES_1|REC_0|VEN_0|CL_858|NAT_mex|2021-05-04",
      "cluster":161,
      "patient_attributes":{
        "ehars_uid":"ID_CEC-21-3539|ST_1|CODE_09015|SX_M|RISK_3|AGE_34|SES_2|SCO_2|CD4_1|DRUG_0|MET_NA|APP_0|RES_1|REC_0|VEN_0|CL_858|NAT_mex|2021-05-04",
        "ST":"ST_1",
        "RISK":"RISK_3",
        "MET":"MET_NA",
        "NAT":"NAT_mex"
      }
    },
    {
      "id":"ID_CEC-22-6370|ST_1|CODE_09002|SX_M|RISK_3|AGE_29|SES_2|SCO_2|CD4_2|DRUG_1|MET_NA|APP_0|RES_1|REC_0|VEN_0|CL_690|NAT_mex|2022-02-04",
      "cluster":161,
      "patient_attributes":{
        "ehars_uid":"ID_CEC-22-6370|ST_1|CODE_09002|SX_M|RISK_3|AGE_29|SES_2|SCO_2|CD4_2|DRUG_1|MET_NA|APP_0|RES_1|REC_0|VEN_0|CL_690|NAT_mex|2022-02-04",
        "ST":"ST_1",
        "RISK":"RISK_3",
        "MET":"MET_NA",
        "NAT":"NAT_mex"
      }
    },
    {
      "id":"ID_CEC-22-8122|ST_2|CODE_15036|SX_M|RISK_3|AGE_21|SES_2|SCO_2|CD4_2|DRUG_1|MET_NA|APP_1|RES_1|REC_0|VEN_0|CL_690|NAT_mex|2022-06-29",
      "cluster":161,
      "patient_attributes":{
        "ehars_uid":"ID_CEC-22-8122|ST_2|CODE_15036|SX_M|RISK_3|AGE_21|SES_2|SCO_2|CD4_2|DRUG_1|MET_NA|APP_1|RES_1|REC_0|VEN_0|CL_690|NAT_mex|2022-06-29",
        "ST":"ST_2",
        "RISK":"RISK_3",
        "MET":"MET_NA",
        "NAT":"NAT_mex"
      }
    },
    {
      "id":"ID_CEC-22-8691|ST_1|CODE_09006|SX_M|RISK_3|AGE_29|SES_2|SCO_3|CD4_1|DRUG_0|MET_NA|APP_0|RES_1|REC_0|VEN_0|CL_690|NAT_mex|2022-08-22",
      "cluster":161,
      "patient_attributes":{
        "ehars_uid":"ID_CEC-22-8691|ST_1|CODE_09006|SX_M|RISK_3|AGE_29|SES_2|SCO_3|CD4_1|DRUG_0|MET_NA|APP_0|RES_1|REC_0|VEN_0|CL_690|NAT_mex|2022-08-22",
        "ST":"ST_1",
        "RISK":"RISK_3",
        "MET":"MET_NA",
        "NAT":"NAT_mex"
      }
    },
    {
      "id":"ID_CEC-22-9169|ST_2|CODE_15104|SX_M|RISK_3|AGE_22|SES_2|SCO_2|CD4_2|DRUG_1|MET_NA|APP_1|RES_1|REC_1|VEN_0|CL_690|NAT_mex|2022-10-03",
      "cluster":161,
      "patient_attributes":{
        "ehars_uid":"ID_CEC-22-9169|ST_2|CODE_15104|SX_M|RISK_3|AGE_22|SES_2|SCO_2|CD4_2|DRUG_1|MET_NA|APP_1|RES_1|REC_1|VEN_0|CL_690|NAT_mex|2022-10-03",
        "ST":"ST_2",
        "RISK":"RISK_3",
        "MET":"MET_NA",
        "NAT":"NAT_mex"
      }
    },
    {
      "id":"ID_CEC-21-5556|ST_1|CODE_09007|SX_M|RISK_3|AGE_36|SES_2|SCO_3|CD4_2|DRUG_1|MET_NA|APP_1|RES_1|REC_0|VEN_0|CL_407|NAT_mex|2021-11-16",
      "cluster":162,
      "patient_attributes":{
        "ehars_uid":"ID_CEC-21-5556|ST_1|CODE_09007|SX_M|RISK_3|AGE_36|SES_2|SCO_3|CD4_2|DRUG_1|MET_NA|APP_1|RES_1|REC_0|VEN_0|CL_407|NAT_mex|2021-11-16",
        "ST":"ST_1",
        "RISK":"RISK_3",
        "MET":"MET_NA",
        "NAT":"NAT_mex"
      }
    },
    {
      "id":"ID_CEC-22-6658|ST_1|CODE_09015|SX_M|RISK_3|AGE_23|SES_1|SCO_2|CD4_2|DRUG_1|MET_NA|APP_1|RES_1|REC_0|VEN_0|CL_407|NAT_mex|2022-03-02",
      "cluster":162,
      "patient_attributes":{
        "ehars_uid":"ID_CEC-22-6658|ST_1|CODE_09015|SX_M|RISK_3|AGE_23|SES_1|SCO_2|CD4_2|DRUG_1|MET_NA|APP_1|RES_1|REC_0|VEN_0|CL_407|NAT_mex|2022-03-02",
        "ST":"ST_1",
        "RISK":"RISK_3",
        "MET":"MET_NA",
        "NAT":"NAT_mex"
      }
    },
    {
      "id":"ID_CEC-21-3972|ST_1|CODE_09016|SX_FT|RISK_4|AGE_26|SES_2|SCO_3|CD4_2|DRUG_1|MET_NA|APP_NA|RES_1|REC_0|VEN_NA|CL_407|NAT_mex|2021-06-14",
      "cluster":162,
      "patient_attributes":{
        "ehars_uid":"ID_CEC-21-3972|ST_1|CODE_09016|SX_FT|RISK_4|AGE_26|SES_2|SCO_3|CD4_2|DRUG_1|MET_NA|APP_NA|RES_1|REC_0|VEN_NA|CL_407|NAT_mex|2021-06-14",
        "ST":"ST_1",
        "RISK":"RISK_4",
        "MET":"MET_NA",
        "NAT":"NAT_mex"
      }
    },
    {
      "id":"ID_CEC-22-8763|ST_1|CODE_09007|SX_M|RISK_3|AGE_29|SES_2|SCO_2|CD4_1|DRUG_1|MET_NA|APP_1|RES_1|REC_0|VEN_1|CL_407|NAT_mex|2022-08-26",
      "cluster":162,
      "patient_attributes":{
        "ehars_uid":"ID_CEC-22-8763|ST_1|CODE_09007|SX_M|RISK_3|AGE_29|SES_2|SCO_2|CD4_1|DRUG_1|MET_NA|APP_1|RES_1|REC_0|VEN_1|CL_407|NAT_mex|2022-08-26",
        "ST":"ST_1",
        "RISK":"RISK_3",
        "MET":"MET_NA",
        "NAT":"NAT_mex"
      }
    },
    {
      "id":"ID_CEC-22-9223|ST_1|CODE_09016|SX_M|RISK_3|AGE_32|SES_1|SCO_3|CD4_1|DRUG_1|MET_NA|APP_1|RES_5|REC_0|VEN_1|CL_407|NAT_mex|2022-10-06",
      "cluster":162,
      "patient_attributes":{
        "ehars_uid":"ID_CEC-22-9223|ST_1|CODE_09016|SX_M|RISK_3|AGE_32|SES_1|SCO_3|CD4_1|DRUG_1|MET_NA|APP_1|RES_5|REC_0|VEN_1|CL_407|NAT_mex|2022-10-06",
        "ST":"ST_1",
        "RISK":"RISK_3",
        "MET":"MET_NA",
        "NAT":"NAT_mex"
      }
    },
    {
      "id":"ID_CEC-21-3983|ST_1|CODE_07106|SX_M|RISK_3|AGE_39|SES_1|SCO_3|CD4_2|DRUG_0|MET_NA|APP_1|RES_1|REC_0|VEN_1|CL_452|NAT_mex|2021-06-14",
      "cluster":163,
      "patient_attributes":{
        "ehars_uid":"ID_CEC-21-3983|ST_1|CODE_07106|SX_M|RISK_3|AGE_39|SES_1|SCO_3|CD4_2|DRUG_0|MET_NA|APP_1|RES_1|REC_0|VEN_1|CL_452|NAT_mex|2021-06-14",
        "ST":"ST_1",
        "RISK":"RISK_3",
        "MET":"MET_NA",
        "NAT":"NAT_mex"
      }
    },
    {
      "id":"ID_CEC-21-4800|ST_2|CODE_15057|SX_M|RISK_3|AGE_21|SES_2|SCO_2|CD4_1|DRUG_0|MET_NA|APP_1|RES_1|REC_0|VEN_0|CL_452|NAT_mex|2021-09-08",
      "cluster":163,
      "patient_attributes":{
        "ehars_uid":"ID_CEC-21-4800|ST_2|CODE_15057|SX_M|RISK_3|AGE_21|SES_2|SCO_2|CD4_1|DRUG_0|MET_NA|APP_1|RES_1|REC_0|VEN_0|CL_452|NAT_mex|2021-09-08",
        "ST":"ST_2",
        "RISK":"RISK_3",
        "MET":"MET_NA",
        "NAT":"NAT_mex"
      }
    },
    {
      "id":"ID_CEC-22-6689|ST_1|CODE_09012|SX_M|RISK_3|AGE_36|SES_1|SCO_3|CD4_2|DRUG_1|MET_NA|APP_NA|RES_1|REC_0|VEN_NA|CL_452|NAT_mex|2022-03-04",
      "cluster":163,
      "patient_attributes":{
        "ehars_uid":"ID_CEC-22-6689|ST_1|CODE_09012|SX_M|RISK_3|AGE_36|SES_1|SCO_3|CD4_2|DRUG_1|MET_NA|APP_NA|RES_1|REC_0|VEN_NA|CL_452|NAT_mex|2022-03-04",
        "ST":"ST_1",
        "RISK":"RISK_3",
        "MET":"MET_NA",
        "NAT":"NAT_mex"
      }
    },
    {
      "id":"ID_CEC-22-7496|ST_1|CODE_09007|SX_M|RISK_3|AGE_19|SES_1|SCO_2|CD4_1|DRUG_1|MET_NA|APP_1|RES_1|REC_0|VEN_0|CL_452|NAT_mex|2022-05-12",
      "cluster":163,
      "patient_attributes":{
        "ehars_uid":"ID_CEC-22-7496|ST_1|CODE_09007|SX_M|RISK_3|AGE_19|SES_1|SCO_2|CD4_1|DRUG_1|MET_NA|APP_1|RES_1|REC_0|VEN_0|CL_452|NAT_mex|2022-05-12",
        "ST":"ST_1",
        "RISK":"RISK_3",
        "MET":"MET_NA",
        "NAT":"NAT_mex"
      }
    },
    {
      "id":"ID_CEC-22-7823|ST_1|CODE_09012|SX_M|RISK_3|AGE_23|SES_2|SCO_2|CD4_2|DRUG_0|MET_NA|APP_0|RES_1|REC_0|VEN_0|CL_452|NAT_mex|2022-06-03",
      "cluster":163,
      "patient_attributes":{
        "ehars_uid":"ID_CEC-22-7823|ST_1|CODE_09012|SX_M|RISK_3|AGE_23|SES_2|SCO_2|CD4_2|DRUG_0|MET_NA|APP_0|RES_1|REC_0|VEN_0|CL_452|NAT_mex|2022-06-03",
        "ST":"ST_1",
        "RISK":"RISK_3",
        "MET":"MET_NA",
        "NAT":"NAT_mex"
      }
    },
    {
      "id":"ID_CEC-21-4007|ST_1|CODE_09012|SX_M|RISK_3|AGE_35|SES_2|SCO_2|CD4_2|DRUG_NA|MET_NA|APP_1|RES_1|REC_0|VEN_NA|CL_651|NAT_mex|2021-06-16",
      "cluster":164,
      "patient_attributes":{
        "ehars_uid":"ID_CEC-21-4007|ST_1|CODE_09012|SX_M|RISK_3|AGE_35|SES_2|SCO_2|CD4_2|DRUG_NA|MET_NA|APP_1|RES_1|REC_0|VEN_NA|CL_651|NAT_mex|2021-06-16",
        "ST":"ST_1",
        "RISK":"RISK_3",
        "MET":"MET_NA",
        "NAT":"NAT_mex"
      }
    },
    {
      "id":"ID_CEC-22-7629|ST_1|CODE_09013|SX_M|RISK_2|AGE_28|SES_2|SCO_2|CD4_1|DRUG_1|MET_NA|APP_0|RES_1|REC_0|VEN_NA|CL_1215|NAT_mex|2022-05-20",
      "cluster":164,
      "patient_attributes":{
        "ehars_uid":"ID_CEC-22-7629|ST_1|CODE_09013|SX_M|RISK_2|AGE_28|SES_2|SCO_2|CD4_1|DRUG_1|MET_NA|APP_0|RES_1|REC_0|VEN_NA|CL_1215|NAT_mex|2022-05-20",
        "ST":"ST_1",
        "RISK":"RISK_2",
        "MET":"MET_NA",
        "NAT":"NAT_mex"
      }
    },
    {
      "id":"ID_CEC-22-7632|ST_1|CODE_09013|SX_F|RISK_1|AGE_26|SES_NA|SCO_2|CD4_2|DRUG_NA|MET_NA|APP_NA|RES_1|REC_0|VEN_NA|CL_1215|NAT_mex|2022-05-20",
      "cluster":164,
      "patient_attributes":{
        "ehars_uid":"ID_CEC-22-7632|ST_1|CODE_09013|SX_F|RISK_1|AGE_26|SES_NA|SCO_2|CD4_2|DRUG_NA|MET_NA|APP_NA|RES_1|REC_0|VEN_NA|CL_1215|NAT_mex|2022-05-20",
        "ST":"ST_1",
        "RISK":"RISK_1",
        "MET":"MET_NA",
        "NAT":"NAT_mex"
      }
    },
    {
      "id":"ID_CEC-22-7722|ST_1|CODE_09014|SX_M|RISK_3|AGE_33|SES_1|SCO_3|CD4_2|DRUG_0|MET_NA|APP_0|RES_1|REC_0|VEN_1|CL_651|NAT_mex|2022-05-30",
      "cluster":164,
      "patient_attributes":{
        "ehars_uid":"ID_CEC-22-7722|ST_1|CODE_09014|SX_M|RISK_3|AGE_33|SES_1|SCO_3|CD4_2|DRUG_0|MET_NA|APP_0|RES_1|REC_0|VEN_1|CL_651|NAT_mex|2022-05-30",
        "ST":"ST_1",
        "RISK":"RISK_3",
        "MET":"MET_NA",
        "NAT":"NAT_mex"
      }
    },
    {
      "id":"ID_CEC-22-7922|ST_1|CODE_09015|SX_FT|RISK_4|AGE_35|SES_2|SCO_2|CD4_1|DRUG_1|MET_NA|APP_0|RES_1|REC_0|VEN_0|CL_651|NAT_mex|2022-06-10",
      "cluster":164,
      "patient_attributes":{
        "ehars_uid":"ID_CEC-22-7922|ST_1|CODE_09015|SX_FT|RISK_4|AGE_35|SES_2|SCO_2|CD4_1|DRUG_1|MET_NA|APP_0|RES_1|REC_0|VEN_0|CL_651|NAT_mex|2022-06-10",
        "ST":"ST_1",
        "RISK":"RISK_4",
        "MET":"MET_NA",
        "NAT":"NAT_mex"
      }
    },
    {
      "id":"ID_CEC-21-4369|ST_2|CODE_15031|SX_M|RISK_3|AGE_23|SES_2|SCO_2|CD4_1|DRUG_0|MET_NA|APP_0|RES_1|REC_0|VEN_0|CL_517|NAT_mex|2021-07-19",
      "cluster":165,
      "patient_attributes":{
        "ehars_uid":"ID_CEC-21-4369|ST_2|CODE_15031|SX_M|RISK_3|AGE_23|SES_2|SCO_2|CD4_1|DRUG_0|MET_NA|APP_0|RES_1|REC_0|VEN_0|CL_517|NAT_mex|2021-07-19",
        "ST":"ST_2",
        "RISK":"RISK_3",
        "MET":"MET_NA",
        "NAT":"NAT_mex"
      }
    },
    {
      "id":"ID_CEC-21-5731|ST_2|CODE_15031|SX_M|RISK_3|AGE_22|SES_1|SCO_2|CD4_1|DRUG_0|MET_NA|APP_1|RES_1|REC_0|VEN_0|CL_517|NAT_mex|2021-11-29",
      "cluster":165,
      "patient_attributes":{
        "ehars_uid":"ID_CEC-21-5731|ST_2|CODE_15031|SX_M|RISK_3|AGE_22|SES_1|SCO_2|CD4_1|DRUG_0|MET_NA|APP_1|RES_1|REC_0|VEN_0|CL_517|NAT_mex|2021-11-29",
        "ST":"ST_2",
        "RISK":"RISK_3",
        "MET":"MET_NA",
        "NAT":"NAT_mex"
      }
    },
    {
      "id":"ID_CEC-22-8658|ST_2|CODE_15031|SX_M|RISK_2|AGE_24|SES_1|SCO_2|CD4_1|DRUG_1|MET_NA|APP_0|RES_1|REC_0|VEN_0|CL_517|NAT_mex|2022-08-18",
      "cluster":165,
      "patient_attributes":{
        "ehars_uid":"ID_CEC-22-8658|ST_2|CODE_15031|SX_M|RISK_2|AGE_24|SES_1|SCO_2|CD4_1|DRUG_1|MET_NA|APP_0|RES_1|REC_0|VEN_0|CL_517|NAT_mex|2022-08-18",
        "ST":"ST_2",
        "RISK":"RISK_2",
        "MET":"MET_NA",
        "NAT":"NAT_mex"
      }
    },
    {
      "id":"ID_CEC-22-8733|ST_1|CODE_09015|SX_M|RISK_3|AGE_27|SES_2|SCO_2|CD4_1|DRUG_1|MET_NA|APP_1|RES_1|REC_0|VEN_1|CL_517|NAT_NA|2022-08-24",
      "cluster":165,
      "patient_attributes":{
        "ehars_uid":"ID_CEC-22-8733|ST_1|CODE_09015|SX_M|RISK_3|AGE_27|SES_2|SCO_2|CD4_1|DRUG_1|MET_NA|APP_1|RES_1|REC_0|VEN_1|CL_517|NAT_NA|2022-08-24",
        "ST":"ST_1",
        "RISK":"RISK_3",
        "MET":"MET_NA",
        "NAT":"NAT_NA"
      }
    },
    {
      "id":"ID_CEC-22-9219|ST_2|CODE_15029|SX_M|RISK_3|AGE_27|SES_2|SCO_3|CD4_2|DRUG_1|MET_NA|APP_1|RES_1|REC_0|VEN_1|CL_517|NAT_mex|2022-10-06",
      "cluster":165,
      "patient_attributes":{
        "ehars_uid":"ID_CEC-22-9219|ST_2|CODE_15029|SX_M|RISK_3|AGE_27|SES_2|SCO_3|CD4_2|DRUG_1|MET_NA|APP_1|RES_1|REC_0|VEN_1|CL_517|NAT_mex|2022-10-06",
        "ST":"ST_2",
        "RISK":"RISK_3",
        "MET":"MET_NA",
        "NAT":"NAT_mex"
      }
    },
    {
      "id":"ID_CEC-21-4426|ST_1|CODE_09005|SX_M|RISK_3|AGE_31|SES_2|SCO_2|CD4_2|DRUG_0|MET_NA|APP_1|RES_1|REC_0|VEN_1|CL_519|NAT_mex|2021-08-02",
      "cluster":166,
      "patient_attributes":{
        "ehars_uid":"ID_CEC-21-4426|ST_1|CODE_09005|SX_M|RISK_3|AGE_31|SES_2|SCO_2|CD4_2|DRUG_0|MET_NA|APP_1|RES_1|REC_0|VEN_1|CL_519|NAT_mex|2021-08-02",
        "ST":"ST_1",
        "RISK":"RISK_3",
        "MET":"MET_NA",
        "NAT":"NAT_mex"
      }
    },
    {
      "id":"ID_CEC-22-6937|ST_1|CODE_09007|SX_M|RISK_3|AGE_26|SES_2|SCO_2|CD4_1|DRUG_1|MET_NA|APP_0|RES_1|REC_0|VEN_1|CL_519|NAT_mex|2022-03-25",
      "cluster":166,
      "patient_attributes":{
        "ehars_uid":"ID_CEC-22-6937|ST_1|CODE_09007|SX_M|RISK_3|AGE_26|SES_2|SCO_2|CD4_1|DRUG_1|MET_NA|APP_0|RES_1|REC_0|VEN_1|CL_519|NAT_mex|2022-03-25",
        "ST":"ST_1",
        "RISK":"RISK_3",
        "MET":"MET_NA",
        "NAT":"NAT_mex"
      }
    },
    {
      "id":"ID_CEC-22-6944|ST_1|CODE_09007|SX_M|RISK_3|AGE_22|SES_2|SCO_2|CD4_2|DRUG_1|MET_NA|APP_0|RES_1|REC_1|VEN_0|CL_519|NAT_mex|2022-03-25",
      "cluster":166,
      "patient_attributes":{
        "ehars_uid":"ID_CEC-22-6944|ST_1|CODE_09007|SX_M|RISK_3|AGE_22|SES_2|SCO_2|CD4_2|DRUG_1|MET_NA|APP_0|RES_1|REC_1|VEN_0|CL_519|NAT_mex|2022-03-25",
        "ST":"ST_1",
        "RISK":"RISK_3",
        "MET":"MET_NA",
        "NAT":"NAT_mex"
      }
    },
    {
      "id":"ID_CEC-22-9041|ST_2|CODE_15020|SX_M|RISK_3|AGE_20|SES_2|SCO_2|CD4_2|DRUG_0|MET_NA|APP_0|RES_1|REC_1|VEN_0|CL_519|NAT_mex|2022-09-22",
      "cluster":166,
      "patient_attributes":{
        "ehars_uid":"ID_CEC-22-9041|ST_2|CODE_15020|SX_M|RISK_3|AGE_20|SES_2|SCO_2|CD4_2|DRUG_0|MET_NA|APP_0|RES_1|REC_1|VEN_0|CL_519|NAT_mex|2022-09-22",
        "ST":"ST_2",
        "RISK":"RISK_3",
        "MET":"MET_NA",
        "NAT":"NAT_mex"
      }
    },
    {
      "id":"ID_CEC-22-9606|ST_1|CODE_09010|SX_M|RISK_3|AGE_26|SES_2|SCO_2|CD4_2|DRUG_0|MET_NA|APP_1|RES_1|REC_1|VEN_1|CL_519|NAT_mex|2022-11-16",
      "cluster":166,
      "patient_attributes":{
        "ehars_uid":"ID_CEC-22-9606|ST_1|CODE_09010|SX_M|RISK_3|AGE_26|SES_2|SCO_2|CD4_2|DRUG_0|MET_NA|APP_1|RES_1|REC_1|VEN_1|CL_519|NAT_mex|2022-11-16",
        "ST":"ST_1",
        "RISK":"RISK_3",
        "MET":"MET_NA",
        "NAT":"NAT_mex"
      }
    },
    {
      "id":"ID_CEC-21-4461|ST_1|CODE_09002|SX_M|RISK_3|AGE_20|SES_2|SCO_2|CD4_1|DRUG_0|MET_NA|APP_0|RES_1|REC_0|VEN_0|CL_443|NAT_mex|2021-08-04",
      "cluster":167,
      "patient_attributes":{
        "ehars_uid":"ID_CEC-21-4461|ST_1|CODE_09002|SX_M|RISK_3|AGE_20|SES_2|SCO_2|CD4_1|DRUG_0|MET_NA|APP_0|RES_1|REC_0|VEN_0|CL_443|NAT_mex|2021-08-04",
        "ST":"ST_1",
        "RISK":"RISK_3",
        "MET":"MET_NA",
        "NAT":"NAT_mex"
      }
    },
    {
      "id":"ID_CEC-21-4537|ST_2|CODE_15058|SX_M|RISK_3|AGE_21|SES_2|SCO_2|CD4_1|DRUG_0|MET_NA|APP_1|RES_1|REC_0|VEN_0|CL_443|NAT_mex|2021-08-11",
      "cluster":167,
      "patient_attributes":{
        "ehars_uid":"ID_CEC-21-4537|ST_2|CODE_15058|SX_M|RISK_3|AGE_21|SES_2|SCO_2|CD4_1|DRUG_0|MET_NA|APP_1|RES_1|REC_0|VEN_0|CL_443|NAT_mex|2021-08-11",
        "ST":"ST_2",
        "RISK":"RISK_3",
        "MET":"MET_NA",
        "NAT":"NAT_mex"
      }
    },
    {
      "id":"ID_CEC-21-5532|ST_1|CODE_09005|SX_M|RISK_3|AGE_19|SES_2|SCO_2|CD4_1|DRUG_0|MET_NA|APP_1|RES_1|REC_0|VEN_0|CL_443|NAT_mex|2021-11-11",
      "cluster":167,
      "patient_attributes":{
        "ehars_uid":"ID_CEC-21-5532|ST_1|CODE_09005|SX_M|RISK_3|AGE_19|SES_2|SCO_2|CD4_1|DRUG_0|MET_NA|APP_1|RES_1|REC_0|VEN_0|CL_443|NAT_mex|2021-11-11",
        "ST":"ST_1",
        "RISK":"RISK_3",
        "MET":"MET_NA",
        "NAT":"NAT_mex"
      }
    },
    {
      "id":"ID_CEC-22-8913|ST_1|CODE_09015|SX_M|RISK_3|AGE_22|SES_1|SCO_2|CD4_1|DRUG_1|MET_NA|APP_0|RES_1|REC_0|VEN_1|CL_443|NAT_mex|2022-09-07",
      "cluster":167,
      "patient_attributes":{
        "ehars_uid":"ID_CEC-22-8913|ST_1|CODE_09015|SX_M|RISK_3|AGE_22|SES_1|SCO_2|CD4_1|DRUG_1|MET_NA|APP_0|RES_1|REC_0|VEN_1|CL_443|NAT_mex|2022-09-07",
        "ST":"ST_1",
        "RISK":"RISK_3",
        "MET":"MET_NA",
        "NAT":"NAT_mex"
      }
    },
    {
      "id":"ID_CEC-22-9343|ST_1|CODE_09003|SX_M|RISK_3|AGE_24|SES_1|SCO_3|CD4_2|DRUG_1|MET_NA|APP_1|RES_1|REC_1|VEN_1|CL_443|NAT_mex|2022-10-20",
      "cluster":167,
      "patient_attributes":{
        "ehars_uid":"ID_CEC-22-9343|ST_1|CODE_09003|SX_M|RISK_3|AGE_24|SES_1|SCO_3|CD4_2|DRUG_1|MET_NA|APP_1|RES_1|REC_1|VEN_1|CL_443|NAT_mex|2022-10-20",
        "ST":"ST_1",
        "RISK":"RISK_3",
        "MET":"MET_NA",
        "NAT":"NAT_mex"
      }
    },
    {
      "id":"ID_CEC-21-5771|ST_1|CODE_09007|SX_M|RISK_3|AGE_31|SES_1|SCO_2|CD4_1|DRUG_1|MET_NA|APP_1|RES_1|REC_0|VEN_1|CL_525|NAT_mex|2021-12-02",
      "cluster":168,
      "patient_attributes":{
        "ehars_uid":"ID_CEC-21-5771|ST_1|CODE_09007|SX_M|RISK_3|AGE_31|SES_1|SCO_2|CD4_1|DRUG_1|MET_NA|APP_1|RES_1|REC_0|VEN_1|CL_525|NAT_mex|2021-12-02",
        "ST":"ST_1",
        "RISK":"RISK_3",
        "MET":"MET_NA",
        "NAT":"NAT_mex"
      }
    },
    {
      "id":"ID_CEC-22-6259|ST_2|CODE_15058|SX_M|RISK_3|AGE_21|SES_2|SCO_2|CD4_3|DRUG_0|MET_NA|APP_1|RES_1|REC_0|VEN_1|CL_NA|NAT_mex|2022-01-26",
      "cluster":168,
      "patient_attributes":{
        "ehars_uid":"ID_CEC-22-6259|ST_2|CODE_15058|SX_M|RISK_3|AGE_21|SES_2|SCO_2|CD4_3|DRUG_0|MET_NA|APP_1|RES_1|REC_0|VEN_1|CL_NA|NAT_mex|2022-01-26",
        "ST":"ST_2",
        "RISK":"RISK_3",
        "MET":"MET_NA",
        "NAT":"NAT_mex"
      }
    },
    {
      "id":"ID_CEC-22-8191|ST_2|CODE_15057|SX_M|RISK_3|AGE_25|SES_2|SCO_2|CD4_1|DRUG_0|MET_NA|APP_0|RES_1|REC_0|VEN_0|CL_525|NAT_mex|2022-07-05",
      "cluster":168,
      "patient_attributes":{
        "ehars_uid":"ID_CEC-22-8191|ST_2|CODE_15057|SX_M|RISK_3|AGE_25|SES_2|SCO_2|CD4_1|DRUG_0|MET_NA|APP_0|RES_1|REC_0|VEN_0|CL_525|NAT_mex|2022-07-05",
        "ST":"ST_2",
        "RISK":"RISK_3",
        "MET":"MET_NA",
        "NAT":"NAT_mex"
      }
    },
    {
      "id":"ID_CEC-22-8420|ST_1|CODE_09013|SX_M|RISK_3|AGE_35|SES_2|SCO_3|CD4_2|DRUG_1|MET_NA|APP_0|RES_1|REC_0|VEN_NA|CL_525|NAT_mex|2022-08-01",
      "cluster":168,
      "patient_attributes":{
        "ehars_uid":"ID_CEC-22-8420|ST_1|CODE_09013|SX_M|RISK_3|AGE_35|SES_2|SCO_3|CD4_2|DRUG_1|MET_NA|APP_0|RES_1|REC_0|VEN_NA|CL_525|NAT_mex|2022-08-01",
        "ST":"ST_1",
        "RISK":"RISK_3",
        "MET":"MET_NA",
        "NAT":"NAT_mex"
      }
    },
    {
      "id":"ID_CEC-22-8737|ST_2|CODE_15104|SX_M|RISK_3|AGE_23|SES_1|SCO_2|CD4_2|DRUG_0|MET_NA|APP_1|RES_1|REC_0|VEN_1|CL_525|NAT_mex|2022-08-24",
      "cluster":168,
      "patient_attributes":{
        "ehars_uid":"ID_CEC-22-8737|ST_2|CODE_15104|SX_M|RISK_3|AGE_23|SES_1|SCO_2|CD4_2|DRUG_0|MET_NA|APP_1|RES_1|REC_0|VEN_1|CL_525|NAT_mex|2022-08-24",
        "ST":"ST_2",
        "RISK":"RISK_3",
        "MET":"MET_NA",
        "NAT":"NAT_mex"
      }
    },
    {
      "id":"ID_CEC-21-3580|ST_1|CODE_09007|SX_M|RISK_3|AGE_35|SES_1|SCO_2|CD4_2|DRUG_1|MET_NA|APP_1|RES_1|REC_0|VEN_0|CL_115|NAT_mex|2021-05-07",
      "cluster":169,
      "patient_attributes":{
        "ehars_uid":"ID_CEC-21-3580|ST_1|CODE_09007|SX_M|RISK_3|AGE_35|SES_1|SCO_2|CD4_2|DRUG_1|MET_NA|APP_1|RES_1|REC_0|VEN_0|CL_115|NAT_mex|2021-05-07",
        "ST":"ST_1",
        "RISK":"RISK_3",
        "MET":"MET_NA",
        "NAT":"NAT_mex"
      }
    },
    {
      "id":"ID_CEC-21-4006|ST_1|CODE_09015|SX_M|RISK_3|AGE_32|SES_1|SCO_3|CD4_2|DRUG_1|MET_NA|APP_0|RES_1|REC_0|VEN_0|CL_115|NAT_col|2021-06-16",
      "cluster":169,
      "patient_attributes":{
        "ehars_uid":"ID_CEC-21-4006|ST_1|CODE_09015|SX_M|RISK_3|AGE_32|SES_1|SCO_3|CD4_2|DRUG_1|MET_NA|APP_0|RES_1|REC_0|VEN_0|CL_115|NAT_col|2021-06-16",
        "ST":"ST_1",
        "RISK":"RISK_3",
        "MET":"MET_NA",
        "NAT":"NAT_col"
      }
    },
    {
      "id":"ID_CEC-19-0053|ST_1|CODE_09015|SX_M|RISK_NA|AGE_26|SES_NA|SCO_NA|CD4_2|DRUG_NA|MET_NA|APP_NA|RES_1|REC_0|VEN_NA|CL_115|NAT_NA|2019-07-24",
      "cluster":169,
      "patient_attributes":{
        "ehars_uid":"ID_CEC-19-0053|ST_1|CODE_09015|SX_M|RISK_NA|AGE_26|SES_NA|SCO_NA|CD4_2|DRUG_NA|MET_NA|APP_NA|RES_1|REC_0|VEN_NA|CL_115|NAT_NA|2019-07-24",
        "ST":"ST_1",
        "RISK":"RISK_NA",
        "MET":"MET_NA",
        "NAT":"NAT_NA"
      }
    },
    {
      "id":"ID_CEC-20-1439|ST_2|CODE_15058|SX_M|RISK_3|AGE_35|SES_2|SCO_2|CD4_2|DRUG_0|MET_NA|APP_0|RES_1|REC_0|VEN_0|CL_115|NAT_mex|2020-09-15",
      "cluster":169,
      "patient_attributes":{
        "ehars_uid":"ID_CEC-20-1439|ST_2|CODE_15058|SX_M|RISK_3|AGE_35|SES_2|SCO_2|CD4_2|DRUG_0|MET_NA|APP_0|RES_1|REC_0|VEN_0|CL_115|NAT_mex|2020-09-15",
        "ST":"ST_2",
        "RISK":"RISK_3",
        "MET":"MET_NA",
        "NAT":"NAT_mex"
      }
    },
    {
      "id":"ID_CEC-19-0061|ST_2|CODE_15033|SX_M|RISK_NA|AGE_33|SES_NA|SCO_NA|CD4_1|DRUG_NA|MET_NA|APP_NA|RES_1|REC_0|VEN_NA|CL_453|NAT_NA|2019-07-24",
      "cluster":170,
      "patient_attributes":{
        "ehars_uid":"ID_CEC-19-0061|ST_2|CODE_15033|SX_M|RISK_NA|AGE_33|SES_NA|SCO_NA|CD4_1|DRUG_NA|MET_NA|APP_NA|RES_1|REC_0|VEN_NA|CL_453|NAT_NA|2019-07-24",
        "ST":"ST_2",
        "RISK":"RISK_NA",
        "MET":"MET_NA",
        "NAT":"NAT_NA"
      }
    },
    {
      "id":"ID_CEC-21-2488|ST_2|CODE_15033|SX_M|RISK_3|AGE_18|SES_2|SCO_2|CD4_1|DRUG_0|MET_NA|APP_1|RES_1|REC_0|VEN_0|CL_453|NAT_mex|2021-01-27",
      "cluster":170,
      "patient_attributes":{
        "ehars_uid":"ID_CEC-21-2488|ST_2|CODE_15033|SX_M|RISK_3|AGE_18|SES_2|SCO_2|CD4_1|DRUG_0|MET_NA|APP_1|RES_1|REC_0|VEN_0|CL_453|NAT_mex|2021-01-27",
        "ST":"ST_2",
        "RISK":"RISK_3",
        "MET":"MET_NA",
        "NAT":"NAT_mex"
      }
    },
    {
      "id":"ID_CEC-21-2773|ST_1|CODE_09012|SX_M|RISK_3|AGE_45|SES_2|SCO_2|CD4_1|DRUG_0|MET_NA|APP_1|RES_1|REC_0|VEN_0|CL_453|NAT_mex|2021-02-25",
      "cluster":170,
      "patient_attributes":{
        "ehars_uid":"ID_CEC-21-2773|ST_1|CODE_09012|SX_M|RISK_3|AGE_45|SES_2|SCO_2|CD4_1|DRUG_0|MET_NA|APP_1|RES_1|REC_0|VEN_0|CL_453|NAT_mex|2021-02-25",
        "ST":"ST_1",
        "RISK":"RISK_3",
        "MET":"MET_NA",
        "NAT":"NAT_mex"
      }
    },
    {
      "id":"ID_CEC-22-8677|ST_2|CODE_15033|SX_M|RISK_3|AGE_22|SES_2|SCO_2|CD4_1|DRUG_1|MET_1|APP_1|RES_1|REC_0|VEN_1|CL_453|NAT_mex|2022-08-19",
      "cluster":170,
      "patient_attributes":{
        "ehars_uid":"ID_CEC-22-8677|ST_2|CODE_15033|SX_M|RISK_3|AGE_22|SES_2|SCO_2|CD4_1|DRUG_1|MET_1|APP_1|RES_1|REC_0|VEN_1|CL_453|NAT_mex|2022-08-19",
        "ST":"ST_2",
        "RISK":"RISK_3",
        "MET":"MET_1",
        "NAT":"NAT_mex"
      }
    },
    {
      "id":"ID_CEC-21-2602|ST_2|CODE_15070|SX_M|RISK_3|AGE_29|SES_1|SCO_2|CD4_1|DRUG_1|MET_NA|APP_0|RES_2|REC_0|VEN_0|CL_454|NAT_mex|2021-02-08",
      "cluster":171,
      "patient_attributes":{
        "ehars_uid":"ID_CEC-21-2602|ST_2|CODE_15070|SX_M|RISK_3|AGE_29|SES_1|SCO_2|CD4_1|DRUG_1|MET_NA|APP_0|RES_2|REC_0|VEN_0|CL_454|NAT_mex|2021-02-08",
        "ST":"ST_2",
        "RISK":"RISK_3",
        "MET":"MET_NA",
        "NAT":"NAT_mex"
      }
    },
    {
      "id":"ID_CEC-21-5238|ST_1|CODE_09005|SX_M|RISK_3|AGE_37|SES_2|SCO_3|CD4_1|DRUG_1|MET_0|APP_1|RES_2|REC_0|VEN_1|CL_454|NAT_mex|2021-10-15",
      "cluster":171,
      "patient_attributes":{
        "ehars_uid":"ID_CEC-21-5238|ST_1|CODE_09005|SX_M|RISK_3|AGE_37|SES_2|SCO_3|CD4_1|DRUG_1|MET_0|APP_1|RES_2|REC_0|VEN_1|CL_454|NAT_mex|2021-10-15",
        "ST":"ST_1",
        "RISK":"RISK_3",
        "MET":"MET_0",
        "NAT":"NAT_mex"
      }
    },
    {
      "id":"ID_CEC-22-8951|ST_2|CODE_15122|SX_M|RISK_3|AGE_24|SES_2|SCO_2|CD4_1|DRUG_0|MET_NA|APP_1|RES_2|REC_0|VEN_0|CL_454|NAT_mex|2022-09-12",
      "cluster":171,
      "patient_attributes":{
        "ehars_uid":"ID_CEC-22-8951|ST_2|CODE_15122|SX_M|RISK_3|AGE_24|SES_2|SCO_2|CD4_1|DRUG_0|MET_NA|APP_1|RES_2|REC_0|VEN_0|CL_454|NAT_mex|2022-09-12",
        "ST":"ST_2",
        "RISK":"RISK_3",
        "MET":"MET_NA",
        "NAT":"NAT_mex"
      }
    },
    {
      "id":"ID_CEC-19-0084|ST_2|CODE_15031|SX_M|RISK_NA|AGE_25|SES_NA|SCO_NA|CD4_2|DRUG_NA|MET_NA|APP_NA|RES_2|REC_0|VEN_NA|CL_454|NAT_NA|2019-08-21",
      "cluster":171,
      "patient_attributes":{
        "ehars_uid":"ID_CEC-19-0084|ST_2|CODE_15031|SX_M|RISK_NA|AGE_25|SES_NA|SCO_NA|CD4_2|DRUG_NA|MET_NA|APP_NA|RES_2|REC_0|VEN_NA|CL_454|NAT_NA|2019-08-21",
        "ST":"ST_2",
        "RISK":"RISK_NA",
        "MET":"MET_NA",
        "NAT":"NAT_NA"
      }
    },
    {
      "id":"ID_CEC-21-4978|ST_2|CODE_15033|SX_M|RISK_3|AGE_34|SES_2|SCO_3|CD4_2|DRUG_1|MET_NA|APP_0|RES_1|REC_0|VEN_0|CL_455|NAT_mex|2021-09-24",
      "cluster":172,
      "patient_attributes":{
        "ehars_uid":"ID_CEC-21-4978|ST_2|CODE_15033|SX_M|RISK_3|AGE_34|SES_2|SCO_3|CD4_2|DRUG_1|MET_NA|APP_0|RES_1|REC_0|VEN_0|CL_455|NAT_mex|2021-09-24",
        "ST":"ST_2",
        "RISK":"RISK_3",
        "MET":"MET_NA",
        "NAT":"NAT_mex"
      }
    },
    {
      "id":"ID_CEC-21-5869|ST_2|CODE_15104|SX_M|RISK_3|AGE_27|SES_2|SCO_2|CD4_2|DRUG_1|MET_NA|APP_0|RES_1|REC_0|VEN_0|CL_455|NAT_mex|2021-12-08",
      "cluster":172,
      "patient_attributes":{
        "ehars_uid":"ID_CEC-21-5869|ST_2|CODE_15104|SX_M|RISK_3|AGE_27|SES_2|SCO_2|CD4_2|DRUG_1|MET_NA|APP_0|RES_1|REC_0|VEN_0|CL_455|NAT_mex|2021-12-08",
        "ST":"ST_2",
        "RISK":"RISK_3",
        "MET":"MET_NA",
        "NAT":"NAT_mex"
      }
    },
    {
      "id":"ID_CEC-22-7203|ST_1|CODE_09005|SX_M|RISK_3|AGE_27|SES_2|SCO_3|CD4_2|DRUG_1|MET_NA|APP_0|RES_1|REC_1|VEN_0|CL_455|NAT_mex|2022-04-20",
      "cluster":172,
      "patient_attributes":{
        "ehars_uid":"ID_CEC-22-7203|ST_1|CODE_09005|SX_M|RISK_3|AGE_27|SES_2|SCO_3|CD4_2|DRUG_1|MET_NA|APP_0|RES_1|REC_1|VEN_0|CL_455|NAT_mex|2022-04-20",
        "ST":"ST_1",
        "RISK":"RISK_3",
        "MET":"MET_NA",
        "NAT":"NAT_mex"
      }
    },
    {
      "id":"ID_CEC-19-0103|ST_2|CODE_15033|SX_M|RISK_NA|AGE_26|SES_NA|SCO_NA|CD4_1|DRUG_NA|MET_NA|APP_NA|RES_1|REC_0|VEN_NA|CL_455|NAT_NA|2019-08-23",
      "cluster":172,
      "patient_attributes":{
        "ehars_uid":"ID_CEC-19-0103|ST_2|CODE_15033|SX_M|RISK_NA|AGE_26|SES_NA|SCO_NA|CD4_1|DRUG_NA|MET_NA|APP_NA|RES_1|REC_0|VEN_NA|CL_455|NAT_NA|2019-08-23",
        "ST":"ST_2",
        "RISK":"RISK_NA",
        "MET":"MET_NA",
        "NAT":"NAT_NA"
      }
    },
    {
      "id":"ID_CEC-19-0108|ST_1|CODE_09015|SX_M|RISK_NA|AGE_37|SES_NA|SCO_NA|CD4_1|DRUG_NA|MET_NA|APP_NA|RES_1|REC_0|VEN_NA|CL_217|NAT_NA|2019-08-23",
      "cluster":173,
      "patient_attributes":{
        "ehars_uid":"ID_CEC-19-0108|ST_1|CODE_09015|SX_M|RISK_NA|AGE_37|SES_NA|SCO_NA|CD4_1|DRUG_NA|MET_NA|APP_NA|RES_1|REC_0|VEN_NA|CL_217|NAT_NA|2019-08-23",
        "ST":"ST_1",
        "RISK":"RISK_NA",
        "MET":"MET_NA",
        "NAT":"NAT_NA"
      }
    },
    {
      "id":"ID_CEC-19-0583|ST_1|CODE_09010|SX_M|RISK_NA|AGE_28|SES_NA|SCO_NA|CD4_2|DRUG_NA|MET_NA|APP_NA|RES_1|REC_1|VEN_NA|CL_217|NAT_NA|2019-10-16",
      "cluster":173,
      "patient_attributes":{
        "ehars_uid":"ID_CEC-19-0583|ST_1|CODE_09010|SX_M|RISK_NA|AGE_28|SES_NA|SCO_NA|CD4_2|DRUG_NA|MET_NA|APP_NA|RES_1|REC_1|VEN_NA|CL_217|NAT_NA|2019-10-16",
        "ST":"ST_1",
        "RISK":"RISK_NA",
        "MET":"MET_NA",
        "NAT":"NAT_NA"
      }
    },
    {
      "id":"ID_CEC-20-1739|ST_1|CODE_09009|SX_M|RISK_3|AGE_36|SES_1|SCO_2|CD4_1|DRUG_1|MET_NA|APP_1|RES_1|REC_0|VEN_0|CL_217|NAT_mex|2020-10-15",
      "cluster":173,
      "patient_attributes":{
        "ehars_uid":"ID_CEC-20-1739|ST_1|CODE_09009|SX_M|RISK_3|AGE_36|SES_1|SCO_2|CD4_1|DRUG_1|MET_NA|APP_1|RES_1|REC_0|VEN_0|CL_217|NAT_mex|2020-10-15",
        "ST":"ST_1",
        "RISK":"RISK_3",
        "MET":"MET_NA",
        "NAT":"NAT_mex"
      }
    },
    {
      "id":"ID_CEC-21-3159|ST_1|CODE_07106|SX_M|RISK_3|AGE_43|SES_1|SCO_2|CD4_1|DRUG_NA|MET_NA|APP_NA|RES_1|REC_0|VEN_NA|CL_217|NAT_mex|2021-04-05",
      "cluster":173,
      "patient_attributes":{
        "ehars_uid":"ID_CEC-21-3159|ST_1|CODE_07106|SX_M|RISK_3|AGE_43|SES_1|SCO_2|CD4_1|DRUG_NA|MET_NA|APP_NA|RES_1|REC_0|VEN_NA|CL_217|NAT_mex|2021-04-05",
        "ST":"ST_1",
        "RISK":"RISK_3",
        "MET":"MET_NA",
        "NAT":"NAT_mex"
      }
    },
    {
      "id":"ID_CEC-21-4710|ST_1|CODE_09010|SX_M|RISK_2|AGE_30|SES_1|SCO_2|CD4_2|DRUG_1|MET_1|APP_0|RES_1|REC_1|VEN_1|CL_113|NAT_mex|2021-08-30",
      "cluster":174,
      "patient_attributes":{
        "ehars_uid":"ID_CEC-21-4710|ST_1|CODE_09010|SX_M|RISK_2|AGE_30|SES_1|SCO_2|CD4_2|DRUG_1|MET_1|APP_0|RES_1|REC_1|VEN_1|CL_113|NAT_mex|2021-08-30",
        "ST":"ST_1",
        "RISK":"RISK_2",
        "MET":"MET_1",
        "NAT":"NAT_mex"
      }
    },
    {
      "id":"ID_CEC-21-5836|ST_1|CODE_09003|SX_FT|RISK_4|AGE_31|SES_1|SCO_2|CD4_3|DRUG_0|MET_0|APP_0|RES_1|REC_0|VEN_0|CL_113|NAT_mex|2021-12-06",
      "cluster":174,
      "patient_attributes":{
        "ehars_uid":"ID_CEC-21-5836|ST_1|CODE_09003|SX_FT|RISK_4|AGE_31|SES_1|SCO_2|CD4_3|DRUG_0|MET_0|APP_0|RES_1|REC_0|VEN_0|CL_113|NAT_mex|2021-12-06",
        "ST":"ST_1",
        "RISK":"RISK_4",
        "MET":"MET_0",
        "NAT":"NAT_mex"
      }
    },
    {
      "id":"ID_CEC-22-7714|ST_1|CODE_09010|SX_FT|RISK_4|AGE_34|SES_1|SCO_1|CD4_1|DRUG_0|MET_NA|APP_0|RES_1|REC_0|VEN_0|CL_113|NAT_mex|2022-05-27",
      "cluster":174,
      "patient_attributes":{
        "ehars_uid":"ID_CEC-22-7714|ST_1|CODE_09010|SX_FT|RISK_4|AGE_34|SES_1|SCO_1|CD4_1|DRUG_0|MET_NA|APP_0|RES_1|REC_0|VEN_0|CL_113|NAT_mex|2022-05-27",
        "ST":"ST_1",
        "RISK":"RISK_4",
        "MET":"MET_NA",
        "NAT":"NAT_mex"
      }
    },
    {
      "id":"ID_CEC-19-0114|ST_1|CODE_09010|SX_FT|RISK_NA|AGE_37|SES_NA|SCO_NA|CD4_2|DRUG_NA|MET_NA|APP_NA|RES_1|REC_0|VEN_NA|CL_113|NAT_NA|2019-08-23",
      "cluster":174,
      "patient_attributes":{
        "ehars_uid":"ID_CEC-19-0114|ST_1|CODE_09010|SX_FT|RISK_NA|AGE_37|SES_NA|SCO_NA|CD4_2|DRUG_NA|MET_NA|APP_NA|RES_1|REC_0|VEN_NA|CL_113|NAT_NA|2019-08-23",
        "ST":"ST_1",
        "RISK":"RISK_NA",
        "MET":"MET_NA",
        "NAT":"NAT_NA"
      }
    },
    {
      "id":"ID_CEC-21-5066|ST_1|CODE_09015|SX_M|RISK_3|AGE_35|SES_1|SCO_3|CD4_1|DRUG_NA|MET_NA|APP_1|RES_1|REC_0|VEN_NA|CL_540|NAT_mex|2021-10-01",
      "cluster":175,
      "patient_attributes":{
        "ehars_uid":"ID_CEC-21-5066|ST_1|CODE_09015|SX_M|RISK_3|AGE_35|SES_1|SCO_3|CD4_1|DRUG_NA|MET_NA|APP_1|RES_1|REC_0|VEN_NA|CL_540|NAT_mex|2021-10-01",
        "ST":"ST_1",
        "RISK":"RISK_3",
        "MET":"MET_NA",
        "NAT":"NAT_mex"
      }
    },
    {
      "id":"ID_CEC-19-0130|ST_1|CODE_09005|SX_M|RISK_NA|AGE_27|SES_NA|SCO_NA|CD4_2|DRUG_NA|MET_NA|APP_NA|RES_1|REC_0|VEN_NA|CL_540|NAT_NA|2019-08-28",
      "cluster":175,
      "patient_attributes":{
        "ehars_uid":"ID_CEC-19-0130|ST_1|CODE_09005|SX_M|RISK_NA|AGE_27|SES_NA|SCO_NA|CD4_2|DRUG_NA|MET_NA|APP_NA|RES_1|REC_0|VEN_NA|CL_540|NAT_NA|2019-08-28",
        "ST":"ST_1",
        "RISK":"RISK_NA",
        "MET":"MET_NA",
        "NAT":"NAT_NA"
      }
    },
    {
      "id":"ID_CEC-21-4470|ST_1|CODE_09010|SX_F|RISK_1|AGE_30|SES_1|SCO_3|CD4_2|DRUG_0|MET_NA|APP_NA|RES_1|REC_1|VEN_NA|CL_NA|NAT_mex|2021-08-05",
      "cluster":175,
      "patient_attributes":{
        "ehars_uid":"ID_CEC-21-4470|ST_1|CODE_09010|SX_F|RISK_1|AGE_30|SES_1|SCO_3|CD4_2|DRUG_0|MET_NA|APP_NA|RES_1|REC_1|VEN_NA|CL_NA|NAT_mex|2021-08-05",
        "ST":"ST_1",
        "RISK":"RISK_1",
        "MET":"MET_NA",
        "NAT":"NAT_mex"
      }
    },
    {
      "id":"ID_CEC-22-8357|ST_1|CODE_09004|SX_M|RISK_3|AGE_37|SES_2|SCO_3|CD4_1|DRUG_1|MET_NA|APP_1|RES_1|REC_0|VEN_1|CL_540|NAT_mex|2022-07-18",
      "cluster":175,
      "patient_attributes":{
        "ehars_uid":"ID_CEC-22-8357|ST_1|CODE_09004|SX_M|RISK_3|AGE_37|SES_2|SCO_3|CD4_1|DRUG_1|MET_NA|APP_1|RES_1|REC_0|VEN_1|CL_540|NAT_mex|2022-07-18",
        "ST":"ST_1",
        "RISK":"RISK_3",
        "MET":"MET_NA",
        "NAT":"NAT_mex"
      }
    },
    {
      "id":"ID_CEC-20-1077|ST_1|CODE_09007|SX_M|RISK_2|AGE_23|SES_2|SCO_2|CD4_1|DRUG_0|MET_NA|APP_1|RES_1|REC_0|VEN_0|CL_1|NAT_mex|2020-08-05",
      "cluster":176,
      "patient_attributes":{
        "ehars_uid":"ID_CEC-20-1077|ST_1|CODE_09007|SX_M|RISK_2|AGE_23|SES_2|SCO_2|CD4_1|DRUG_0|MET_NA|APP_1|RES_1|REC_0|VEN_0|CL_1|NAT_mex|2020-08-05",
        "ST":"ST_1",
        "RISK":"RISK_2",
        "MET":"MET_NA",
        "NAT":"NAT_mex"
      }
    },
    {
      "id":"ID_CEC-22-7996|ST_1|CODE_09006|SX_M|RISK_3|AGE_30|SES_1|SCO_2|CD4_2|DRUG_0|MET_NA|APP_1|RES_1|REC_0|VEN_0|CL_1|NAT_mex|2022-06-17",
      "cluster":176,
      "patient_attributes":{
        "ehars_uid":"ID_CEC-22-7996|ST_1|CODE_09006|SX_M|RISK_3|AGE_30|SES_1|SCO_2|CD4_2|DRUG_0|MET_NA|APP_1|RES_1|REC_0|VEN_0|CL_1|NAT_mex|2022-06-17",
        "ST":"ST_1",
        "RISK":"RISK_3",
        "MET":"MET_NA",
        "NAT":"NAT_mex"
      }
    },
    {
      "id":"ID_CEC-22-8307|ST_2|CODE_15057|SX_M|RISK_3|AGE_19|SES_2|SCO_2|CD4_2|DRUG_1|MET_NA|APP_1|RES_2|REC_0|VEN_1|CL_1|NAT_mex|2022-07-14",
      "cluster":176,
      "patient_attributes":{
        "ehars_uid":"ID_CEC-22-8307|ST_2|CODE_15057|SX_M|RISK_3|AGE_19|SES_2|SCO_2|CD4_2|DRUG_1|MET_NA|APP_1|RES_2|REC_0|VEN_1|CL_1|NAT_mex|2022-07-14",
        "ST":"ST_2",
        "RISK":"RISK_3",
        "MET":"MET_NA",
        "NAT":"NAT_mex"
      }
    },
    {
      "id":"ID_CEC-19-0141|ST_1|CODE_09006|SX_M|RISK_NA|AGE_20|SES_NA|SCO_NA|CD4_2|DRUG_NA|MET_NA|APP_NA|RES_1|REC_1|VEN_NA|CL_1|NAT_NA|2019-08-28",
      "cluster":176,
      "patient_attributes":{
        "ehars_uid":"ID_CEC-19-0141|ST_1|CODE_09006|SX_M|RISK_NA|AGE_20|SES_NA|SCO_NA|CD4_2|DRUG_NA|MET_NA|APP_NA|RES_1|REC_1|VEN_NA|CL_1|NAT_NA|2019-08-28",
        "ST":"ST_1",
        "RISK":"RISK_NA",
        "MET":"MET_NA",
        "NAT":"NAT_NA"
      }
    },
    {
      "id":"ID_CEC-21-2615|ST_1|CODE_09011|SX_M|RISK_2|AGE_32|SES_1|SCO_2|CD4_1|DRUG_0|MET_NA|APP_0|RES_1|REC_0|VEN_0|CL_257|NAT_mex|2021-02-10",
      "cluster":177,
      "patient_attributes":{
        "ehars_uid":"ID_CEC-21-2615|ST_1|CODE_09011|SX_M|RISK_2|AGE_32|SES_1|SCO_2|CD4_1|DRUG_0|MET_NA|APP_0|RES_1|REC_0|VEN_0|CL_257|NAT_mex|2021-02-10",
        "ST":"ST_1",
        "RISK":"RISK_2",
        "MET":"MET_NA",
        "NAT":"NAT_mex"
      }
    },
    {
      "id":"ID_CEC-21-2805|ST_1|CODE_09013|SX_M|RISK_3|AGE_20|SES_1|SCO_2|CD4_1|DRUG_0|MET_NA|APP_1|RES_1|REC_0|VEN_0|CL_257|NAT_mex|2021-03-01",
      "cluster":177,
      "patient_attributes":{
        "ehars_uid":"ID_CEC-21-2805|ST_1|CODE_09013|SX_M|RISK_3|AGE_20|SES_1|SCO_2|CD4_1|DRUG_0|MET_NA|APP_1|RES_1|REC_0|VEN_0|CL_257|NAT_mex|2021-03-01",
        "ST":"ST_1",
        "RISK":"RISK_3",
        "MET":"MET_NA",
        "NAT":"NAT_mex"
      }
    },
    {
      "id":"ID_CEC-19-0206|ST_1|CODE_09013|SX_M|RISK_NA|AGE_20|SES_NA|SCO_NA|CD4_2|DRUG_NA|MET_NA|APP_NA|RES_1|REC_0|VEN_NA|CL_257|NAT_NA|2019-09-06",
      "cluster":177,
      "patient_attributes":{
        "ehars_uid":"ID_CEC-19-0206|ST_1|CODE_09013|SX_M|RISK_NA|AGE_20|SES_NA|SCO_NA|CD4_2|DRUG_NA|MET_NA|APP_NA|RES_1|REC_0|VEN_NA|CL_257|NAT_NA|2019-09-06",
        "ST":"ST_1",
        "RISK":"RISK_NA",
        "MET":"MET_NA",
        "NAT":"NAT_NA"
      }
    },
    {
      "id":"ID_CEC-19-0330|ST_1|CODE_09013|SX_M|RISK_NA|AGE_20|SES_NA|SCO_NA|CD4_2|DRUG_NA|MET_NA|APP_NA|RES_1|REC_1|VEN_NA|CL_257|NAT_NA|2019-09-18",
      "cluster":177,
      "patient_attributes":{
        "ehars_uid":"ID_CEC-19-0330|ST_1|CODE_09013|SX_M|RISK_NA|AGE_20|SES_NA|SCO_NA|CD4_2|DRUG_NA|MET_NA|APP_NA|RES_1|REC_1|VEN_NA|CL_257|NAT_NA|2019-09-18",
        "ST":"ST_1",
        "RISK":"RISK_NA",
        "MET":"MET_NA",
        "NAT":"NAT_NA"
      }
    },
    {
      "id":"ID_CEC-21-5630|ST_2|CODE_15013|SX_M|RISK_3|AGE_20|SES_2|SCO_2|CD4_2|DRUG_0|MET_NA|APP_1|RES_1|REC_1|VEN_1|CL_267|NAT_mex|2021-11-22",
      "cluster":178,
      "patient_attributes":{
        "ehars_uid":"ID_CEC-21-5630|ST_2|CODE_15013|SX_M|RISK_3|AGE_20|SES_2|SCO_2|CD4_2|DRUG_0|MET_NA|APP_1|RES_1|REC_1|VEN_1|CL_267|NAT_mex|2021-11-22",
        "ST":"ST_2",
        "RISK":"RISK_3",
        "MET":"MET_NA",
        "NAT":"NAT_mex"
      }
    },
    {
      "id":"ID_CEC-19-0216|ST_2|CODE_15013|SX_M|RISK_NA|AGE_29|SES_NA|SCO_NA|CD4_2|DRUG_NA|MET_NA|APP_NA|RES_1|REC_0|VEN_NA|CL_267|NAT_NA|2019-09-06",
      "cluster":178,
      "patient_attributes":{
        "ehars_uid":"ID_CEC-19-0216|ST_2|CODE_15013|SX_M|RISK_NA|AGE_29|SES_NA|SCO_NA|CD4_2|DRUG_NA|MET_NA|APP_NA|RES_1|REC_0|VEN_NA|CL_267|NAT_NA|2019-09-06",
        "ST":"ST_2",
        "RISK":"RISK_NA",
        "MET":"MET_NA",
        "NAT":"NAT_NA"
      }
    },
    {
      "id":"ID_CEC-21-2959|ST_2|CODE_15057|SX_M|RISK_3|AGE_31|SES_1|SCO_3|CD4_2|DRUG_1|MET_1|APP_1|RES_1|REC_1|VEN_1|CL_NA|NAT_mex|2021-03-16",
      "cluster":178,
      "patient_attributes":{
        "ehars_uid":"ID_CEC-21-2959|ST_2|CODE_15057|SX_M|RISK_3|AGE_31|SES_1|SCO_3|CD4_2|DRUG_1|MET_1|APP_1|RES_1|REC_1|VEN_1|CL_NA|NAT_mex|2021-03-16",
        "ST":"ST_2",
        "RISK":"RISK_3",
        "MET":"MET_1",
        "NAT":"NAT_mex"
      }
    },
    {
      "id":"ID_CEC-21-4090|ST_2|CODE_15013|SX_M|RISK_3|AGE_36|SES_2|SCO_2|CD4_1|DRUG_1|MET_NA|APP_1|RES_1|REC_0|VEN_0|CL_267|NAT_mex|2021-06-23",
      "cluster":178,
      "patient_attributes":{
        "ehars_uid":"ID_CEC-21-4090|ST_2|CODE_15013|SX_M|RISK_3|AGE_36|SES_2|SCO_2|CD4_1|DRUG_1|MET_NA|APP_1|RES_1|REC_0|VEN_0|CL_267|NAT_mex|2021-06-23",
        "ST":"ST_2",
        "RISK":"RISK_3",
        "MET":"MET_NA",
        "NAT":"NAT_mex"
      }
    },
    {
      "id":"ID_CEC-20-1732|ST_2|CODE_15122|SX_M|RISK_3|AGE_26|SES_2|SCO_2|CD4_2|DRUG_0|MET_NA|APP_0|RES_1|REC_0|VEN_0|CL_146|NAT_mex|2020-10-15",
      "cluster":179,
      "patient_attributes":{
        "ehars_uid":"ID_CEC-20-1732|ST_2|CODE_15122|SX_M|RISK_3|AGE_26|SES_2|SCO_2|CD4_2|DRUG_0|MET_NA|APP_0|RES_1|REC_0|VEN_0|CL_146|NAT_mex|2020-10-15",
        "ST":"ST_2",
        "RISK":"RISK_3",
        "MET":"MET_NA",
        "NAT":"NAT_mex"
      }
    },
    {
      "id":"ID_CEC-19-0234|ST_2|CODE_15029|SX_M|RISK_NA|AGE_23|SES_NA|SCO_NA|CD4_2|DRUG_NA|MET_NA|APP_NA|RES_1|REC_0|VEN_NA|CL_146|NAT_NA|2019-09-09",
      "cluster":179,
      "patient_attributes":{
        "ehars_uid":"ID_CEC-19-0234|ST_2|CODE_15029|SX_M|RISK_NA|AGE_23|SES_NA|SCO_NA|CD4_2|DRUG_NA|MET_NA|APP_NA|RES_1|REC_0|VEN_NA|CL_146|NAT_NA|2019-09-09",
        "ST":"ST_2",
        "RISK":"RISK_NA",
        "MET":"MET_NA",
        "NAT":"NAT_NA"
      }
    },
    {
      "id":"ID_CEC-19-0364|ST_1|CODE_09005|SX_M|RISK_NA|AGE_24|SES_NA|SCO_NA|CD4_2|DRUG_NA|MET_NA|APP_NA|RES_1|REC_1|VEN_NA|CL_146|NAT_NA|2019-09-24",
      "cluster":179,
      "patient_attributes":{
        "ehars_uid":"ID_CEC-19-0364|ST_1|CODE_09005|SX_M|RISK_NA|AGE_24|SES_NA|SCO_NA|CD4_2|DRUG_NA|MET_NA|APP_NA|RES_1|REC_1|VEN_NA|CL_146|NAT_NA|2019-09-24",
        "ST":"ST_1",
        "RISK":"RISK_NA",
        "MET":"MET_NA",
        "NAT":"NAT_NA"
      }
    },
    {
      "id":"ID_CEC-19-0550|ST_1|CODE_09010|SX_M|RISK_NA|AGE_28|SES_NA|SCO_NA|CD4_3|DRUG_NA|MET_NA|APP_NA|RES_1|REC_0|VEN_NA|CL_146|NAT_NA|2019-10-14",
      "cluster":179,
      "patient_attributes":{
        "ehars_uid":"ID_CEC-19-0550|ST_1|CODE_09010|SX_M|RISK_NA|AGE_28|SES_NA|SCO_NA|CD4_3|DRUG_NA|MET_NA|APP_NA|RES_1|REC_0|VEN_NA|CL_146|NAT_NA|2019-10-14",
        "ST":"ST_1",
        "RISK":"RISK_NA",
        "MET":"MET_NA",
        "NAT":"NAT_NA"
      }
    },
    {
      "id":"ID_CEC-21-3776|ST_2|CODE_15058|SX_M|RISK_3|AGE_41|SES_1|SCO_2|CD4_1|DRUG_1|MET_NA|APP_0|RES_1|REC_0|VEN_1|CL_457|NAT_mex|2021-05-25",
      "cluster":180,
      "patient_attributes":{
        "ehars_uid":"ID_CEC-21-3776|ST_2|CODE_15058|SX_M|RISK_3|AGE_41|SES_1|SCO_2|CD4_1|DRUG_1|MET_NA|APP_0|RES_1|REC_0|VEN_1|CL_457|NAT_mex|2021-05-25",
        "ST":"ST_2",
        "RISK":"RISK_3",
        "MET":"MET_NA",
        "NAT":"NAT_mex"
      }
    },
    {
      "id":"ID_CEC-21-3780|ST_2|CODE_15033|SX_M|RISK_3|AGE_29|SES_1|SCO_2|CD4_1|DRUG_NA|MET_NA|APP_0|RES_2|REC_0|VEN_1|CL_457|NAT_mex|2021-05-25",
      "cluster":180,
      "patient_attributes":{
        "ehars_uid":"ID_CEC-21-3780|ST_2|CODE_15033|SX_M|RISK_3|AGE_29|SES_1|SCO_2|CD4_1|DRUG_NA|MET_NA|APP_0|RES_2|REC_0|VEN_1|CL_457|NAT_mex|2021-05-25",
        "ST":"ST_2",
        "RISK":"RISK_3",
        "MET":"MET_NA",
        "NAT":"NAT_mex"
      }
    },
    {
      "id":"ID_CEC-22-7900|ST_2|CODE_15121|SX_M|RISK_NA|AGE_52|SES_NA|SCO_NA|CD4_1|DRUG_NA|MET_NA|APP_NA|RES_2|REC_0|VEN_NA|CL_457|NAT_NA|2022-06-09",
      "cluster":180,
      "patient_attributes":{
        "ehars_uid":"ID_CEC-22-7900|ST_2|CODE_15121|SX_M|RISK_NA|AGE_52|SES_NA|SCO_NA|CD4_1|DRUG_NA|MET_NA|APP_NA|RES_2|REC_0|VEN_NA|CL_457|NAT_NA|2022-06-09",
        "ST":"ST_2",
        "RISK":"RISK_NA",
        "MET":"MET_NA",
        "NAT":"NAT_NA"
      }
    },
    {
      "id":"ID_CEC-19-0354|ST_2|CODE_15033|SX_M|RISK_NA|AGE_33|SES_NA|SCO_NA|CD4_2|DRUG_NA|MET_NA|APP_NA|RES_3|REC_1|VEN_NA|CL_457|NAT_NA|2019-09-23",
      "cluster":180,
      "patient_attributes":{
        "ehars_uid":"ID_CEC-19-0354|ST_2|CODE_15033|SX_M|RISK_NA|AGE_33|SES_NA|SCO_NA|CD4_2|DRUG_NA|MET_NA|APP_NA|RES_3|REC_1|VEN_NA|CL_457|NAT_NA|2019-09-23",
        "ST":"ST_2",
        "RISK":"RISK_NA",
        "MET":"MET_NA",
        "NAT":"NAT_NA"
      }
    },
    {
      "id":"ID_CEC-21-2581|ST_1|CODE_09007|SX_M|RISK_3|AGE_24|SES_2|SCO_2|CD4_1|DRUG_1|MET_NA|APP_0|RES_5|REC_0|VEN_0|CL_358|NAT_mex|2021-02-05",
      "cluster":181,
      "patient_attributes":{
        "ehars_uid":"ID_CEC-21-2581|ST_1|CODE_09007|SX_M|RISK_3|AGE_24|SES_2|SCO_2|CD4_1|DRUG_1|MET_NA|APP_0|RES_5|REC_0|VEN_0|CL_358|NAT_mex|2021-02-05",
        "ST":"ST_1",
        "RISK":"RISK_3",
        "MET":"MET_NA",
        "NAT":"NAT_mex"
      }
    },
    {
      "id":"ID_CEC-22-8005|ST_1|CODE_09015|SX_M|RISK_3|AGE_31|SES_1|SCO_2|CD4_3|DRUG_0|MET_1|APP_0|RES_5|REC_0|VEN_0|CL_358|NAT_mex|2022-06-20",
      "cluster":181,
      "patient_attributes":{
        "ehars_uid":"ID_CEC-22-8005|ST_1|CODE_09015|SX_M|RISK_3|AGE_31|SES_1|SCO_2|CD4_3|DRUG_0|MET_1|APP_0|RES_5|REC_0|VEN_0|CL_358|NAT_mex|2022-06-20",
        "ST":"ST_1",
        "RISK":"RISK_3",
        "MET":"MET_1",
        "NAT":"NAT_mex"
      }
    },
    {
      "id":"ID_CEC-22-9380|ST_1|CODE_09007|SX_M|RISK_3|AGE_19|SES_1|SCO_2|CD4_2|DRUG_1|MET_NA|APP_1|RES_5|REC_1|VEN_0|CL_358|NAT_mex|2022-10-24",
      "cluster":181,
      "patient_attributes":{
        "ehars_uid":"ID_CEC-22-9380|ST_1|CODE_09007|SX_M|RISK_3|AGE_19|SES_1|SCO_2|CD4_2|DRUG_1|MET_NA|APP_1|RES_5|REC_1|VEN_0|CL_358|NAT_mex|2022-10-24",
        "ST":"ST_1",
        "RISK":"RISK_3",
        "MET":"MET_NA",
        "NAT":"NAT_mex"
      }
    },
    {
      "id":"ID_CEC-19-0412|ST_1|CODE_09015|SX_M|RISK_NA|AGE_19|SES_NA|SCO_NA|CD4_2|DRUG_NA|MET_NA|APP_NA|RES_5|REC_1|VEN_NA|CL_358|NAT_NA|2019-10-02",
      "cluster":181,
      "patient_attributes":{
        "ehars_uid":"ID_CEC-19-0412|ST_1|CODE_09015|SX_M|RISK_NA|AGE_19|SES_NA|SCO_NA|CD4_2|DRUG_NA|MET_NA|APP_NA|RES_5|REC_1|VEN_NA|CL_358|NAT_NA|2019-10-02",
        "ST":"ST_1",
        "RISK":"RISK_NA",
        "MET":"MET_NA",
        "NAT":"NAT_NA"
      }
    },
    {
      "id":"ID_CEC-21-4528|ST_2|CODE_15002|SX_M|RISK_3|AGE_26|SES_2|SCO_2|CD4_2|DRUG_0|MET_NA|APP_1|RES_1|REC_0|VEN_1|CL_NA|NAT_mex|2021-08-10",
      "cluster":182,
      "patient_attributes":{
        "ehars_uid":"ID_CEC-21-4528|ST_2|CODE_15002|SX_M|RISK_3|AGE_26|SES_2|SCO_2|CD4_2|DRUG_0|MET_NA|APP_1|RES_1|REC_0|VEN_1|CL_NA|NAT_mex|2021-08-10",
        "ST":"ST_2",
        "RISK":"RISK_3",
        "MET":"MET_NA",
        "NAT":"NAT_mex"
      }
    },
    {
      "id":"ID_CEC-22-8283|ST_2|CODE_15121|SX_M|RISK_3|AGE_33|SES_2|SCO_2|CD4_2|DRUG_1|MET_NA|APP_1|RES_1|REC_0|VEN_0|CL_163|NAT_mex|2022-07-12",
      "cluster":182,
      "patient_attributes":{
        "ehars_uid":"ID_CEC-22-8283|ST_2|CODE_15121|SX_M|RISK_3|AGE_33|SES_2|SCO_2|CD4_2|DRUG_1|MET_NA|APP_1|RES_1|REC_0|VEN_0|CL_163|NAT_mex|2022-07-12",
        "ST":"ST_2",
        "RISK":"RISK_3",
        "MET":"MET_NA",
        "NAT":"NAT_mex"
      }
    },
    {
      "id":"ID_CEC-19-0420|ST_2|CODE_15058|SX_M|RISK_3|AGE_23|SES_2|SCO_2|CD4_2|DRUG_1|MET_NA|APP_NA|RES_1|REC_0|VEN_NA|CL_163|NAT_mex|2019-10-02",
      "cluster":182,
      "patient_attributes":{
        "ehars_uid":"ID_CEC-19-0420|ST_2|CODE_15058|SX_M|RISK_3|AGE_23|SES_2|SCO_2|CD4_2|DRUG_1|MET_NA|APP_NA|RES_1|REC_0|VEN_NA|CL_163|NAT_mex|2019-10-02",
        "ST":"ST_2",
        "RISK":"RISK_3",
        "MET":"MET_NA",
        "NAT":"NAT_mex"
      }
    },
    {
      "id":"ID_CEC-20-1525|ST_2|CODE_15030|SX_M|RISK_3|AGE_21|SES_1|SCO_2|CD4_1|DRUG_0|MET_NA|APP_0|RES_1|REC_0|VEN_NA|CL_163|NAT_mex|2020-09-24",
      "cluster":182,
      "patient_attributes":{
        "ehars_uid":"ID_CEC-20-1525|ST_2|CODE_15030|SX_M|RISK_3|AGE_21|SES_1|SCO_2|CD4_1|DRUG_0|MET_NA|APP_0|RES_1|REC_0|VEN_NA|CL_163|NAT_mex|2020-09-24",
        "ST":"ST_2",
        "RISK":"RISK_3",
        "MET":"MET_NA",
        "NAT":"NAT_mex"
      }
    },
    {
      "id":"ID_CEC-21-3075|ST_2|CODE_15121|SX_M|RISK_3|AGE_25|SES_1|SCO_2|CD4_1|DRUG_1|MET_NA|APP_1|RES_1|REC_0|VEN_0|CL_22|NAT_mex|2021-03-25",
      "cluster":183,
      "patient_attributes":{
        "ehars_uid":"ID_CEC-21-3075|ST_2|CODE_15121|SX_M|RISK_3|AGE_25|SES_1|SCO_2|CD4_1|DRUG_1|MET_NA|APP_1|RES_1|REC_0|VEN_0|CL_22|NAT_mex|2021-03-25",
        "ST":"ST_2",
        "RISK":"RISK_3",
        "MET":"MET_NA",
        "NAT":"NAT_mex"
      }
    },
    {
      "id":"ID_CEC-21-3076|ST_2|CODE_15058|SX_M|RISK_3|AGE_23|SES_2|SCO_2|CD4_2|DRUG_1|MET_NA|APP_0|RES_1|REC_0|VEN_0|CL_22|NAT_mex|2021-03-25",
      "cluster":183,
      "patient_attributes":{
        "ehars_uid":"ID_CEC-21-3076|ST_2|CODE_15058|SX_M|RISK_3|AGE_23|SES_2|SCO_2|CD4_2|DRUG_1|MET_NA|APP_0|RES_1|REC_0|VEN_0|CL_22|NAT_mex|2021-03-25",
        "ST":"ST_2",
        "RISK":"RISK_3",
        "MET":"MET_NA",
        "NAT":"NAT_mex"
      }
    },
    {
      "id":"ID_CEC-21-4064|ST_2|CODE_15121|SX_M|RISK_3|AGE_31|SES_2|SCO_2|CD4_2|DRUG_1|MET_NA|APP_1|RES_1|REC_0|VEN_1|CL_22|NAT_mex|2021-06-22",
      "cluster":183,
      "patient_attributes":{
        "ehars_uid":"ID_CEC-21-4064|ST_2|CODE_15121|SX_M|RISK_3|AGE_31|SES_2|SCO_2|CD4_2|DRUG_1|MET_NA|APP_1|RES_1|REC_0|VEN_1|CL_22|NAT_mex|2021-06-22",
        "ST":"ST_2",
        "RISK":"RISK_3",
        "MET":"MET_NA",
        "NAT":"NAT_mex"
      }
    },
    {
      "id":"ID_CEC-19-0530|ST_1|CODE_09002|SX_M|RISK_NA|AGE_32|SES_NA|SCO_NA|CD4_3|DRUG_NA|MET_NA|APP_NA|RES_1|REC_0|VEN_NA|CL_22|NAT_NA|2019-10-11",
      "cluster":183,
      "patient_attributes":{
        "ehars_uid":"ID_CEC-19-0530|ST_1|CODE_09002|SX_M|RISK_NA|AGE_32|SES_NA|SCO_NA|CD4_3|DRUG_NA|MET_NA|APP_NA|RES_1|REC_0|VEN_NA|CL_22|NAT_NA|2019-10-11",
        "ST":"ST_1",
        "RISK":"RISK_NA",
        "MET":"MET_NA",
        "NAT":"NAT_NA"
      }
    },
    {
      "id":"ID_CEC-21-2412|ST_1|CODE_09002|SX_M|RISK_3|AGE_36|SES_1|SCO_2|CD4_2|DRUG_1|MET_NA|APP_0|RES_3|REC_0|VEN_0|CL_154|NAT_mex|2021-01-19",
      "cluster":184,
      "patient_attributes":{
        "ehars_uid":"ID_CEC-21-2412|ST_1|CODE_09002|SX_M|RISK_3|AGE_36|SES_1|SCO_2|CD4_2|DRUG_1|MET_NA|APP_0|RES_3|REC_0|VEN_0|CL_154|NAT_mex|2021-01-19",
        "ST":"ST_1",
        "RISK":"RISK_3",
        "MET":"MET_NA",
        "NAT":"NAT_mex"
      }
    },
    {
      "id":"ID_CEC-21-4012|ST_2|CODE_15033|SX_M|RISK_3|AGE_32|SES_2|SCO_2|CD4_2|DRUG_1|MET_NA|APP_1|RES_2|REC_0|VEN_0|CL_154|NAT_mex|2021-06-17",
      "cluster":184,
      "patient_attributes":{
        "ehars_uid":"ID_CEC-21-4012|ST_2|CODE_15033|SX_M|RISK_3|AGE_32|SES_2|SCO_2|CD4_2|DRUG_1|MET_NA|APP_1|RES_2|REC_0|VEN_0|CL_154|NAT_mex|2021-06-17",
        "ST":"ST_2",
        "RISK":"RISK_3",
        "MET":"MET_NA",
        "NAT":"NAT_mex"
      }
    },
    {
      "id":"ID_CEC-21-5343|ST_1|CODE_09016|SX_M|RISK_3|AGE_30|SES_2|SCO_3|CD4_2|DRUG_1|MET_NA|APP_0|RES_1|REC_0|VEN_0|CL_154|NAT_mex|2021-10-26",
      "cluster":184,
      "patient_attributes":{
        "ehars_uid":"ID_CEC-21-5343|ST_1|CODE_09016|SX_M|RISK_3|AGE_30|SES_2|SCO_3|CD4_2|DRUG_1|MET_NA|APP_0|RES_1|REC_0|VEN_0|CL_154|NAT_mex|2021-10-26",
        "ST":"ST_1",
        "RISK":"RISK_3",
        "MET":"MET_NA",
        "NAT":"NAT_mex"
      }
    },
    {
      "id":"ID_CEC-19-0576|ST_1|CODE_09002|SX_M|RISK_NA|AGE_31|SES_NA|SCO_NA|CD4_2|DRUG_NA|MET_NA|APP_NA|RES_1|REC_1|VEN_NA|CL_154|NAT_NA|2019-10-16",
      "cluster":184,
      "patient_attributes":{
        "ehars_uid":"ID_CEC-19-0576|ST_1|CODE_09002|SX_M|RISK_NA|AGE_31|SES_NA|SCO_NA|CD4_2|DRUG_NA|MET_NA|APP_NA|RES_1|REC_1|VEN_NA|CL_154|NAT_NA|2019-10-16",
        "ST":"ST_1",
        "RISK":"RISK_NA",
        "MET":"MET_NA",
        "NAT":"NAT_NA"
      }
    },
    {
      "id":"ID_CEC-19-0606|ST_1|CODE_09015|SX_M|RISK_NA|AGE_21|SES_NA|SCO_NA|CD4_2|DRUG_NA|MET_NA|APP_NA|RES_1|REC_0|VEN_NA|CL_323|NAT_NA|2019-10-18",
      "cluster":185,
      "patient_attributes":{
        "ehars_uid":"ID_CEC-19-0606|ST_1|CODE_09015|SX_M|RISK_NA|AGE_21|SES_NA|SCO_NA|CD4_2|DRUG_NA|MET_NA|APP_NA|RES_1|REC_0|VEN_NA|CL_323|NAT_NA|2019-10-18",
        "ST":"ST_1",
        "RISK":"RISK_NA",
        "MET":"MET_NA",
        "NAT":"NAT_NA"
      }
    },
    {
      "id":"ID_CEC-19-0789|ST_1|CODE_09015|SX_M|RISK_NA|AGE_30|SES_NA|SCO_NA|CD4_2|DRUG_NA|MET_NA|APP_NA|RES_1|REC_1|VEN_NA|CL_323|NAT_NA|2019-11-13",
      "cluster":185,
      "patient_attributes":{
        "ehars_uid":"ID_CEC-19-0789|ST_1|CODE_09015|SX_M|RISK_NA|AGE_30|SES_NA|SCO_NA|CD4_2|DRUG_NA|MET_NA|APP_NA|RES_1|REC_1|VEN_NA|CL_323|NAT_NA|2019-11-13",
        "ST":"ST_1",
        "RISK":"RISK_NA",
        "MET":"MET_NA",
        "NAT":"NAT_NA"
      }
    },
    {
      "id":"ID_CEC-20-2067|ST_1|CODE_09014|SX_M|RISK_3|AGE_58|SES_2|SCO_3|CD4_1|DRUG_0|MET_NA|APP_1|RES_1|REC_0|VEN_0|CL_323|NAT_mex|2020-11-20",
      "cluster":185,
      "patient_attributes":{
        "ehars_uid":"ID_CEC-20-2067|ST_1|CODE_09014|SX_M|RISK_3|AGE_58|SES_2|SCO_3|CD4_1|DRUG_0|MET_NA|APP_1|RES_1|REC_0|VEN_0|CL_323|NAT_mex|2020-11-20",
        "ST":"ST_1",
        "RISK":"RISK_3",
        "MET":"MET_NA",
        "NAT":"NAT_mex"
      }
    },
    {
      "id":"ID_CEC-21-2424|ST_1|CODE_09014|SX_M|RISK_3|AGE_46|SES_1|SCO_3|CD4_2|DRUG_0|MET_NA|APP_1|RES_1|REC_0|VEN_0|CL_323|NAT_mex|2021-01-20",
      "cluster":185,
      "patient_attributes":{
        "ehars_uid":"ID_CEC-21-2424|ST_1|CODE_09014|SX_M|RISK_3|AGE_46|SES_1|SCO_3|CD4_2|DRUG_0|MET_NA|APP_1|RES_1|REC_0|VEN_0|CL_323|NAT_mex|2021-01-20",
        "ST":"ST_1",
        "RISK":"RISK_3",
        "MET":"MET_NA",
        "NAT":"NAT_mex"
      }
    },
    {
      "id":"ID_CEC-19-0616|ST_1|CODE_09015|SX_M|RISK_NA|AGE_43|SES_NA|SCO_NA|CD4_2|DRUG_NA|MET_NA|APP_NA|RES_1|REC_1|VEN_NA|CL_433|NAT_NA|2019-10-22",
      "cluster":186,
      "patient_attributes":{
        "ehars_uid":"ID_CEC-19-0616|ST_1|CODE_09015|SX_M|RISK_NA|AGE_43|SES_NA|SCO_NA|CD4_2|DRUG_NA|MET_NA|APP_NA|RES_1|REC_1|VEN_NA|CL_433|NAT_NA|2019-10-22",
        "ST":"ST_1",
        "RISK":"RISK_NA",
        "MET":"MET_NA",
        "NAT":"NAT_NA"
      }
    },
    {
      "id":"ID_CEC-21-5376|ST_1|CODE_09006|SX_FT|RISK_NA|AGE_33|SES_2|SCO_2|CD4_2|DRUG_NA|MET_NA|APP_1|RES_1|REC_0|VEN_1|CL_433|NAT_mex|2021-10-27",
      "cluster":186,
      "patient_attributes":{
        "ehars_uid":"ID_CEC-21-5376|ST_1|CODE_09006|SX_FT|RISK_NA|AGE_33|SES_2|SCO_2|CD4_2|DRUG_NA|MET_NA|APP_1|RES_1|REC_0|VEN_1|CL_433|NAT_mex|2021-10-27",
        "ST":"ST_1",
        "RISK":"RISK_NA",
        "MET":"MET_NA",
        "NAT":"NAT_mex"
      }
    },
    {
      "id":"ID_CEC-21-5575|ST_2|CODE_15031|SX_M|RISK_3|AGE_29|SES_1|SCO_2|CD4_2|DRUG_0|MET_NA|APP_1|RES_1|REC_0|VEN_1|CL_433|NAT_mex|2021-11-17",
      "cluster":186,
      "patient_attributes":{
        "ehars_uid":"ID_CEC-21-5575|ST_2|CODE_15031|SX_M|RISK_3|AGE_29|SES_1|SCO_2|CD4_2|DRUG_0|MET_NA|APP_1|RES_1|REC_0|VEN_1|CL_433|NAT_mex|2021-11-17",
        "ST":"ST_2",
        "RISK":"RISK_3",
        "MET":"MET_NA",
        "NAT":"NAT_mex"
      }
    },
    {
      "id":"ID_CEC-22-6702|ST_1|CODE_09016|SX_M|RISK_3|AGE_32|SES_2|SCO_2|CD4_1|DRUG_0|MET_NA|APP_0|RES_1|REC_0|VEN_0|CL_433|NAT_mex|2022-03-07",
      "cluster":186,
      "patient_attributes":{
        "ehars_uid":"ID_CEC-22-6702|ST_1|CODE_09016|SX_M|RISK_3|AGE_32|SES_2|SCO_2|CD4_1|DRUG_0|MET_NA|APP_0|RES_1|REC_0|VEN_0|CL_433|NAT_mex|2022-03-07",
        "ST":"ST_1",
        "RISK":"RISK_3",
        "MET":"MET_NA",
        "NAT":"NAT_mex"
      }
    },
    {
      "id":"ID_CEC-19-0684|ST_1|CODE_09006|SX_M|RISK_3|AGE_23|SES_1|SCO_2|CD4_1|DRUG_1|MET_NA|APP_1|RES_1|REC_0|VEN_1|CL_54|NAT_mex|2019-10-30",
      "cluster":187,
      "patient_attributes":{
        "ehars_uid":"ID_CEC-19-0684|ST_1|CODE_09006|SX_M|RISK_3|AGE_23|SES_1|SCO_2|CD4_1|DRUG_1|MET_NA|APP_1|RES_1|REC_0|VEN_1|CL_54|NAT_mex|2019-10-30",
        "ST":"ST_1",
        "RISK":"RISK_3",
        "MET":"MET_NA",
        "NAT":"NAT_mex"
      }
    },
    {
      "id":"ID_CEC-20-1682|ST_1|CODE_09005|SX_M|RISK_3|AGE_19|SES_2|SCO_3|CD4_2|DRUG_1|MET_NA|APP_0|RES_1|REC_0|VEN_1|CL_54|NAT_mex|2020-10-12",
      "cluster":187,
      "patient_attributes":{
        "ehars_uid":"ID_CEC-20-1682|ST_1|CODE_09005|SX_M|RISK_3|AGE_19|SES_2|SCO_3|CD4_2|DRUG_1|MET_NA|APP_0|RES_1|REC_0|VEN_1|CL_54|NAT_mex|2020-10-12",
        "ST":"ST_1",
        "RISK":"RISK_3",
        "MET":"MET_NA",
        "NAT":"NAT_mex"
      }
    },
    {
      "id":"ID_CEC-20-1851|ST_1|CODE_09015|SX_M|RISK_3|AGE_22|SES_2|SCO_2|CD4_2|DRUG_0|MET_NA|APP_0|RES_1|REC_0|VEN_0|CL_54|NAT_mex|2020-10-27",
      "cluster":187,
      "patient_attributes":{
        "ehars_uid":"ID_CEC-20-1851|ST_1|CODE_09015|SX_M|RISK_3|AGE_22|SES_2|SCO_2|CD4_2|DRUG_0|MET_NA|APP_0|RES_1|REC_0|VEN_0|CL_54|NAT_mex|2020-10-27",
        "ST":"ST_1",
        "RISK":"RISK_3",
        "MET":"MET_NA",
        "NAT":"NAT_mex"
      }
    },
    {
      "id":"ID_CEC-22-9267|ST_1|CODE_09005|SX_M|RISK_NA|AGE_29|SES_NA|SCO_NA|CD4_1|DRUG_NA|MET_NA|APP_NA|RES_1|REC_0|VEN_NA|CL_54|NAT_NA|2022-10-11",
      "cluster":187,
      "patient_attributes":{
        "ehars_uid":"ID_CEC-22-9267|ST_1|CODE_09005|SX_M|RISK_NA|AGE_29|SES_NA|SCO_NA|CD4_1|DRUG_NA|MET_NA|APP_NA|RES_1|REC_0|VEN_NA|CL_54|NAT_NA|2022-10-11",
        "ST":"ST_1",
        "RISK":"RISK_NA",
        "MET":"MET_NA",
        "NAT":"NAT_NA"
      }
    },
    {
      "id":"ID_CEC-19-0704|ST_1|CODE_09005|SX_M|RISK_NA|AGE_28|SES_NA|SCO_NA|CD4_3|DRUG_NA|MET_NA|APP_NA|RES_1|REC_1|VEN_NA|CL_1249|NAT_NA|2019-10-30",
      "cluster":188,
      "patient_attributes":{
        "ehars_uid":"ID_CEC-19-0704|ST_1|CODE_09005|SX_M|RISK_NA|AGE_28|SES_NA|SCO_NA|CD4_3|DRUG_NA|MET_NA|APP_NA|RES_1|REC_1|VEN_NA|CL_1249|NAT_NA|2019-10-30",
        "ST":"ST_1",
        "RISK":"RISK_NA",
        "MET":"MET_NA",
        "NAT":"NAT_NA"
      }
    },
    {
      "id":"ID_CEC-22-8507|ST_1|CODE_09005|SX_M|RISK_3|AGE_27|SES_1|SCO_3|CD4_2|DRUG_1|MET_NA|APP_1|RES_1|REC_0|VEN_0|CL_1249|NAT_mex|2022-08-05",
      "cluster":188,
      "patient_attributes":{
        "ehars_uid":"ID_CEC-22-8507|ST_1|CODE_09005|SX_M|RISK_3|AGE_27|SES_1|SCO_3|CD4_2|DRUG_1|MET_NA|APP_1|RES_1|REC_0|VEN_0|CL_1249|NAT_mex|2022-08-05",
        "ST":"ST_1",
        "RISK":"RISK_3",
        "MET":"MET_NA",
        "NAT":"NAT_mex"
      }
    },
    {
      "id":"ID_CEC-22-9676|ST_2|CODE_15025|SX_M|RISK_NA|AGE_31|SES_NA|SCO_NA|CD4_1|DRUG_NA|MET_NA|APP_NA|RES_1|REC_0|VEN_NA|CL_1249|NAT_NA|2022-11-25",
      "cluster":188,
      "patient_attributes":{
        "ehars_uid":"ID_CEC-22-9676|ST_2|CODE_15025|SX_M|RISK_NA|AGE_31|SES_NA|SCO_NA|CD4_1|DRUG_NA|MET_NA|APP_NA|RES_1|REC_0|VEN_NA|CL_1249|NAT_NA|2022-11-25",
        "ST":"ST_2",
        "RISK":"RISK_NA",
        "MET":"MET_NA",
        "NAT":"NAT_NA"
      }
    },
    {
      "id":"ID_CEC-22-9765|ST_2|CODE_15033|SX_M|RISK_3|AGE_28|SES_2|SCO_3|CD4_2|DRUG_1|MET_NA|APP_0|RES_1|REC_0|VEN_0|CL_1249|NAT_mex|2022-12-05",
      "cluster":188,
      "patient_attributes":{
        "ehars_uid":"ID_CEC-22-9765|ST_2|CODE_15033|SX_M|RISK_3|AGE_28|SES_2|SCO_3|CD4_2|DRUG_1|MET_NA|APP_0|RES_1|REC_0|VEN_0|CL_1249|NAT_mex|2022-12-05",
        "ST":"ST_2",
        "RISK":"RISK_3",
        "MET":"MET_NA",
        "NAT":"NAT_mex"
      }
    },
    {
      "id":"ID_CEC-21-3395|ST_1|CODE_09014|SX_M|RISK_3|AGE_22|SES_2|SCO_2|CD4_3|DRUG_1|MET_NA|APP_1|RES_2|REC_0|VEN_0|CL_191|NAT_mex|2021-04-22",
      "cluster":189,
      "patient_attributes":{
        "ehars_uid":"ID_CEC-21-3395|ST_1|CODE_09014|SX_M|RISK_3|AGE_22|SES_2|SCO_2|CD4_3|DRUG_1|MET_NA|APP_1|RES_2|REC_0|VEN_0|CL_191|NAT_mex|2021-04-22",
        "ST":"ST_1",
        "RISK":"RISK_3",
        "MET":"MET_NA",
        "NAT":"NAT_mex"
      }
    },
    {
      "id":"ID_CEC-21-5099|ST_1|CODE_09007|SX_M|RISK_3|AGE_25|SES_2|SCO_3|CD4_1|DRUG_0|MET_NA|APP_1|RES_2|REC_0|VEN_0|CL_191|NAT_mex|2021-10-05",
      "cluster":189,
      "patient_attributes":{
        "ehars_uid":"ID_CEC-21-5099|ST_1|CODE_09007|SX_M|RISK_3|AGE_25|SES_2|SCO_3|CD4_1|DRUG_0|MET_NA|APP_1|RES_2|REC_0|VEN_0|CL_191|NAT_mex|2021-10-05",
        "ST":"ST_1",
        "RISK":"RISK_3",
        "MET":"MET_NA",
        "NAT":"NAT_mex"
      }
    },
    {
      "id":"ID_CEC-19-0746|ST_2|CODE_15024|SX_M|RISK_NA|AGE_29|SES_NA|SCO_NA|CD4_2|DRUG_NA|MET_NA|APP_NA|RES_2|REC_0|VEN_NA|CL_191|NAT_NA|2019-11-06",
      "cluster":189,
      "patient_attributes":{
        "ehars_uid":"ID_CEC-19-0746|ST_2|CODE_15024|SX_M|RISK_NA|AGE_29|SES_NA|SCO_NA|CD4_2|DRUG_NA|MET_NA|APP_NA|RES_2|REC_0|VEN_NA|CL_191|NAT_NA|2019-11-06",
        "ST":"ST_2",
        "RISK":"RISK_NA",
        "MET":"MET_NA",
        "NAT":"NAT_NA"
      }
    },
    {
      "id":"ID_CEC-21-3274|ST_1|CODE_09006|SX_M|RISK_3|AGE_31|SES_2|SCO_3|CD4_2|DRUG_1|MET_NA|APP_0|RES_2|REC_0|VEN_0|CL_191|NAT_mex|2021-04-13",
      "cluster":189,
      "patient_attributes":{
        "ehars_uid":"ID_CEC-21-3274|ST_1|CODE_09006|SX_M|RISK_3|AGE_31|SES_2|SCO_3|CD4_2|DRUG_1|MET_NA|APP_0|RES_2|REC_0|VEN_0|CL_191|NAT_mex|2021-04-13",
        "ST":"ST_1",
        "RISK":"RISK_3",
        "MET":"MET_NA",
        "NAT":"NAT_mex"
      }
    },
    {
      "id":"ID_CEC-19-0756|ST_1|CODE_09005|SX_M|RISK_NA|AGE_23|SES_NA|SCO_NA|CD4_2|DRUG_NA|MET_NA|APP_NA|RES_1|REC_0|VEN_NA|CL_242|NAT_NA|2019-11-08",
      "cluster":190,
      "patient_attributes":{
        "ehars_uid":"ID_CEC-19-0756|ST_1|CODE_09005|SX_M|RISK_NA|AGE_23|SES_NA|SCO_NA|CD4_2|DRUG_NA|MET_NA|APP_NA|RES_1|REC_0|VEN_NA|CL_242|NAT_NA|2019-11-08",
        "ST":"ST_1",
        "RISK":"RISK_NA",
        "MET":"MET_NA",
        "NAT":"NAT_NA"
      }
    },
    {
      "id":"ID_CEC-19-0755|ST_1|CODE_09014|SX_M|RISK_NA|AGE_31|SES_NA|SCO_NA|CD4_3|DRUG_NA|MET_NA|APP_NA|RES_1|REC_0|VEN_NA|CL_242|NAT_NA|2019-11-08",
      "cluster":190,
      "patient_attributes":{
        "ehars_uid":"ID_CEC-19-0755|ST_1|CODE_09014|SX_M|RISK_NA|AGE_31|SES_NA|SCO_NA|CD4_3|DRUG_NA|MET_NA|APP_NA|RES_1|REC_0|VEN_NA|CL_242|NAT_NA|2019-11-08",
        "ST":"ST_1",
        "RISK":"RISK_NA",
        "MET":"MET_NA",
        "NAT":"NAT_NA"
      }
    },
    {
      "id":"ID_CEC-21-5147|ST_2|CODE_15033|SX_M|RISK_3|AGE_22|SES_2|SCO_2|CD4_1|DRUG_0|MET_NA|APP_1|RES_1|REC_0|VEN_NA|CL_242|NAT_mex|2021-10-08",
      "cluster":190,
      "patient_attributes":{
        "ehars_uid":"ID_CEC-21-5147|ST_2|CODE_15033|SX_M|RISK_3|AGE_22|SES_2|SCO_2|CD4_1|DRUG_0|MET_NA|APP_1|RES_1|REC_0|VEN_NA|CL_242|NAT_mex|2021-10-08",
        "ST":"ST_2",
        "RISK":"RISK_3",
        "MET":"MET_NA",
        "NAT":"NAT_mex"
      }
    },
    {
      "id":"ID_CEC-21-5240|ST_2|CODE_15013|SX_M|RISK_3|AGE_29|SES_2|SCO_2|CD4_1|DRUG_1|MET_NA|APP_1|RES_1|REC_0|VEN_1|CL_242|NAT_mex|2021-10-15",
      "cluster":190,
      "patient_attributes":{
        "ehars_uid":"ID_CEC-21-5240|ST_2|CODE_15013|SX_M|RISK_3|AGE_29|SES_2|SCO_2|CD4_1|DRUG_1|MET_NA|APP_1|RES_1|REC_0|VEN_1|CL_242|NAT_mex|2021-10-15",
        "ST":"ST_2",
        "RISK":"RISK_3",
        "MET":"MET_NA",
        "NAT":"NAT_mex"
      }
    },
    {
      "id":"ID_CEC-19-0763|ST_1|CODE_09007|SX_M|RISK_NA|AGE_28|SES_NA|SCO_NA|CD4_3|DRUG_NA|MET_NA|APP_NA|RES_1|REC_0|VEN_NA|CL_414|NAT_NA|2019-11-08",
      "cluster":191,
      "patient_attributes":{
        "ehars_uid":"ID_CEC-19-0763|ST_1|CODE_09007|SX_M|RISK_NA|AGE_28|SES_NA|SCO_NA|CD4_3|DRUG_NA|MET_NA|APP_NA|RES_1|REC_0|VEN_NA|CL_414|NAT_NA|2019-11-08",
        "ST":"ST_1",
        "RISK":"RISK_NA",
        "MET":"MET_NA",
        "NAT":"NAT_NA"
      }
    },
    {
      "id":"ID_CEC-22-6381|ST_2|CODE_15031|SX_F|RISK_1|AGE_46|SES_1|SCO_1|CD4_1|DRUG_0|MET_NA|APP_0|RES_1|REC_0|VEN_0|CL_414|NAT_mex|2022-02-08",
      "cluster":191,
      "patient_attributes":{
        "ehars_uid":"ID_CEC-22-6381|ST_2|CODE_15031|SX_F|RISK_1|AGE_46|SES_1|SCO_1|CD4_1|DRUG_0|MET_NA|APP_0|RES_1|REC_0|VEN_0|CL_414|NAT_mex|2022-02-08",
        "ST":"ST_2",
        "RISK":"RISK_1",
        "MET":"MET_NA",
        "NAT":"NAT_mex"
      }
    },
    {
      "id":"ID_CEC-22-6583|ST_1|CODE_09002|SX_M|RISK_3|AGE_36|SES_2|SCO_2|CD4_2|DRUG_1|MET_NA|APP_1|RES_1|REC_0|VEN_0|CL_414|NAT_mex|2022-02-23",
      "cluster":191,
      "patient_attributes":{
        "ehars_uid":"ID_CEC-22-6583|ST_1|CODE_09002|SX_M|RISK_3|AGE_36|SES_2|SCO_2|CD4_2|DRUG_1|MET_NA|APP_1|RES_1|REC_0|VEN_0|CL_414|NAT_mex|2022-02-23",
        "ST":"ST_1",
        "RISK":"RISK_3",
        "MET":"MET_NA",
        "NAT":"NAT_mex"
      }
    },
    {
      "id":"ID_CEC-22-5957|ST_1|CODE_09007|SX_M|RISK_3|AGE_22|SES_2|SCO_2|CD4_1|DRUG_1|MET_NA|APP_1|RES_1|REC_0|VEN_0|CL_414|NAT_mex|2022-01-03",
      "cluster":191,
      "patient_attributes":{
        "ehars_uid":"ID_CEC-22-5957|ST_1|CODE_09007|SX_M|RISK_3|AGE_22|SES_2|SCO_2|CD4_1|DRUG_1|MET_NA|APP_1|RES_1|REC_0|VEN_0|CL_414|NAT_mex|2022-01-03",
        "ST":"ST_1",
        "RISK":"RISK_3",
        "MET":"MET_NA",
        "NAT":"NAT_mex"
      }
    },
    {
      "id":"ID_CEC-21-2771|ST_1|CODE_07106|SX_M|RISK_3|AGE_27|SES_2|SCO_2|CD4_2|DRUG_1|MET_NA|APP_0|RES_2|REC_0|VEN_0|CL_338|NAT_mex|2021-02-25",
      "cluster":192,
      "patient_attributes":{
        "ehars_uid":"ID_CEC-21-2771|ST_1|CODE_07106|SX_M|RISK_3|AGE_27|SES_2|SCO_2|CD4_2|DRUG_1|MET_NA|APP_0|RES_2|REC_0|VEN_0|CL_338|NAT_mex|2021-02-25",
        "ST":"ST_1",
        "RISK":"RISK_3",
        "MET":"MET_NA",
        "NAT":"NAT_mex"
      }
    },
    {
      "id":"ID_CEC-21-5316|ST_1|CODE_09015|SX_M|RISK_3|AGE_19|SES_2|SCO_2|CD4_1|DRUG_1|MET_NA|APP_1|RES_2|REC_0|VEN_NA|CL_338|NAT_mex|2021-10-22",
      "cluster":192,
      "patient_attributes":{
        "ehars_uid":"ID_CEC-21-5316|ST_1|CODE_09015|SX_M|RISK_3|AGE_19|SES_2|SCO_2|CD4_1|DRUG_1|MET_NA|APP_1|RES_2|REC_0|VEN_NA|CL_338|NAT_mex|2021-10-22",
        "ST":"ST_1",
        "RISK":"RISK_3",
        "MET":"MET_NA",
        "NAT":"NAT_mex"
      }
    },
    {
      "id":"ID_CEC-22-9795|ST_1|CODE_09005|SX_M|RISK_3|AGE_19|SES_2|SCO_2|CD4_1|DRUG_1|MET_NA|APP_0|RES_2|REC_0|VEN_0|CL_338|NAT_mex|2022-12-07",
      "cluster":192,
      "patient_attributes":{
        "ehars_uid":"ID_CEC-22-9795|ST_1|CODE_09005|SX_M|RISK_3|AGE_19|SES_2|SCO_2|CD4_1|DRUG_1|MET_NA|APP_0|RES_2|REC_0|VEN_0|CL_338|NAT_mex|2022-12-07",
        "ST":"ST_1",
        "RISK":"RISK_3",
        "MET":"MET_NA",
        "NAT":"NAT_mex"
      }
    },
    {
      "id":"ID_CEC-19-0783|ST_1|CODE_07106|SX_M|RISK_NA|AGE_26|SES_NA|SCO_NA|CD4_1|DRUG_NA|MET_NA|APP_NA|RES_1|REC_0|VEN_NA|CL_338|NAT_NA|2019-11-13",
      "cluster":192,
      "patient_attributes":{
        "ehars_uid":"ID_CEC-19-0783|ST_1|CODE_07106|SX_M|RISK_NA|AGE_26|SES_NA|SCO_NA|CD4_1|DRUG_NA|MET_NA|APP_NA|RES_1|REC_0|VEN_NA|CL_338|NAT_NA|2019-11-13",
        "ST":"ST_1",
        "RISK":"RISK_NA",
        "MET":"MET_NA",
        "NAT":"NAT_NA"
      }
    },
    {
      "id":"ID_CEC-20-1929|ST_1|CODE_09005|SX_M|RISK_3|AGE_20|SES_2|SCO_2|CD4_2|DRUG_1|MET_1|APP_1|RES_2|REC_0|VEN_0|CL_84|NAT_mex|2020-11-05",
      "cluster":193,
      "patient_attributes":{
        "ehars_uid":"ID_CEC-20-1929|ST_1|CODE_09005|SX_M|RISK_3|AGE_20|SES_2|SCO_2|CD4_2|DRUG_1|MET_1|APP_1|RES_2|REC_0|VEN_0|CL_84|NAT_mex|2020-11-05",
        "ST":"ST_1",
        "RISK":"RISK_3",
        "MET":"MET_1",
        "NAT":"NAT_mex"
      }
    },
    {
      "id":"ID_CEC-21-4747|ST_1|CODE_09005|SX_M|RISK_3|AGE_29|SES_2|SCO_3|CD4_1|DRUG_0|MET_NA|APP_1|RES_2|REC_0|VEN_0|CL_84|NAT_mex|2021-09-02",
      "cluster":193,
      "patient_attributes":{
        "ehars_uid":"ID_CEC-21-4747|ST_1|CODE_09005|SX_M|RISK_3|AGE_29|SES_2|SCO_3|CD4_1|DRUG_0|MET_NA|APP_1|RES_2|REC_0|VEN_0|CL_84|NAT_mex|2021-09-02",
        "ST":"ST_1",
        "RISK":"RISK_3",
        "MET":"MET_NA",
        "NAT":"NAT_mex"
      }
    },
    {
      "id":"ID_CEC-22-7183|ST_1|CODE_09005|SX_M|RISK_3|AGE_24|SES_2|SCO_3|CD4_1|DRUG_1|MET_NA|APP_1|RES_2|REC_0|VEN_0|CL_NA|NAT_mex|2022-04-18",
      "cluster":193,
      "patient_attributes":{
        "ehars_uid":"ID_CEC-22-7183|ST_1|CODE_09005|SX_M|RISK_3|AGE_24|SES_2|SCO_3|CD4_1|DRUG_1|MET_NA|APP_1|RES_2|REC_0|VEN_0|CL_NA|NAT_mex|2022-04-18",
        "ST":"ST_1",
        "RISK":"RISK_3",
        "MET":"MET_NA",
        "NAT":"NAT_mex"
      }
    },
    {
      "id":"ID_CEC-19-0894|ST_1|CODE_09005|SX_M|RISK_NA|AGE_50|SES_NA|SCO_NA|CD4_2|DRUG_NA|MET_NA|APP_NA|RES_1|REC_1|VEN_NA|CL_84|NAT_NA|2019-11-22",
      "cluster":193,
      "patient_attributes":{
        "ehars_uid":"ID_CEC-19-0894|ST_1|CODE_09005|SX_M|RISK_NA|AGE_50|SES_NA|SCO_NA|CD4_2|DRUG_NA|MET_NA|APP_NA|RES_1|REC_1|VEN_NA|CL_84|NAT_NA|2019-11-22",
        "ST":"ST_1",
        "RISK":"RISK_NA",
        "MET":"MET_NA",
        "NAT":"NAT_NA"
      }
    },
    {
      "id":"ID_CEC-20-1952|ST_1|CODE_09015|SX_M|RISK_3|AGE_20|SES_2|SCO_2|CD4_1|DRUG_1|MET_NA|APP_1|RES_2|REC_0|VEN_0|CL_101|NAT_mex|2020-11-06",
      "cluster":194,
      "patient_attributes":{
        "ehars_uid":"ID_CEC-20-1952|ST_1|CODE_09015|SX_M|RISK_3|AGE_20|SES_2|SCO_2|CD4_1|DRUG_1|MET_NA|APP_1|RES_2|REC_0|VEN_0|CL_101|NAT_mex|2020-11-06",
        "ST":"ST_1",
        "RISK":"RISK_3",
        "MET":"MET_NA",
        "NAT":"NAT_mex"
      }
    },
    {
      "id":"ID_CEC-19-0915|ST_2|CODE_15122|SX_M|RISK_NA|AGE_20|SES_NA|SCO_NA|CD4_2|DRUG_NA|MET_NA|APP_NA|RES_1|REC_0|VEN_NA|CL_101|NAT_NA|2019-11-27",
      "cluster":194,
      "patient_attributes":{
        "ehars_uid":"ID_CEC-19-0915|ST_2|CODE_15122|SX_M|RISK_NA|AGE_20|SES_NA|SCO_NA|CD4_2|DRUG_NA|MET_NA|APP_NA|RES_1|REC_0|VEN_NA|CL_101|NAT_NA|2019-11-27",
        "ST":"ST_2",
        "RISK":"RISK_NA",
        "MET":"MET_NA",
        "NAT":"NAT_NA"
      }
    },
    {
      "id":"ID_CEC-19-1012|ST_1|CODE_09015|SX_M|RISK_NA|AGE_27|SES_NA|SCO_NA|CD4_2|DRUG_NA|MET_NA|APP_NA|RES_6|REC_NA|VEN_NA|CL_101|NAT_NA|2019-12-09",
      "cluster":194,
      "patient_attributes":{
        "ehars_uid":"ID_CEC-19-1012|ST_1|CODE_09015|SX_M|RISK_NA|AGE_27|SES_NA|SCO_NA|CD4_2|DRUG_NA|MET_NA|APP_NA|RES_6|REC_NA|VEN_NA|CL_101|NAT_NA|2019-12-09",
        "ST":"ST_1",
        "RISK":"RISK_NA",
        "MET":"MET_NA",
        "NAT":"NAT_NA"
      }
    },
    {
      "id":"ID_CEC-20-0912|ST_1|CODE_09015|SX_M|RISK_3|AGE_40|SES_1|SCO_2|CD4_2|DRUG_1|MET_NA|APP_1|RES_2|REC_0|VEN_0|CL_101|NAT_mex|2020-07-14",
      "cluster":194,
      "patient_attributes":{
        "ehars_uid":"ID_CEC-20-0912|ST_1|CODE_09015|SX_M|RISK_3|AGE_40|SES_1|SCO_2|CD4_2|DRUG_1|MET_NA|APP_1|RES_2|REC_0|VEN_0|CL_101|NAT_mex|2020-07-14",
        "ST":"ST_1",
        "RISK":"RISK_3",
        "MET":"MET_NA",
        "NAT":"NAT_mex"
      }
    },
    {
      "id":"ID_CEC-19-0953|ST_2|CODE_15031|SX_M|RISK_NA|AGE_25|SES_NA|SCO_NA|CD4_2|DRUG_NA|MET_NA|APP_NA|RES_1|REC_1|VEN_NA|CL_193|NAT_NA|2019-12-03",
      "cluster":195,
      "patient_attributes":{
        "ehars_uid":"ID_CEC-19-0953|ST_2|CODE_15031|SX_M|RISK_NA|AGE_25|SES_NA|SCO_NA|CD4_2|DRUG_NA|MET_NA|APP_NA|RES_1|REC_1|VEN_NA|CL_193|NAT_NA|2019-12-03",
        "ST":"ST_2",
        "RISK":"RISK_NA",
        "MET":"MET_NA",
        "NAT":"NAT_NA"
      }
    },
    {
      "id":"ID_CEC-20-2027|ST_2|CODE_15031|SX_M|RISK_NA|AGE_31|SES_NA|SCO_NA|CD4_1|DRUG_NA|MET_NA|APP_NA|RES_1|REC_0|VEN_NA|CL_193|NAT_mex|2020-11-13",
      "cluster":195,
      "patient_attributes":{
        "ehars_uid":"ID_CEC-20-2027|ST_2|CODE_15031|SX_M|RISK_NA|AGE_31|SES_NA|SCO_NA|CD4_1|DRUG_NA|MET_NA|APP_NA|RES_1|REC_0|VEN_NA|CL_193|NAT_mex|2020-11-13",
        "ST":"ST_2",
        "RISK":"RISK_NA",
        "MET":"MET_NA",
        "NAT":"NAT_mex"
      }
    },
    {
      "id":"ID_CEC-22-7286|ST_2|CODE_15058|SX_M|RISK_3|AGE_29|SES_1|SCO_2|CD4_2|DRUG_1|MET_NA|APP_0|RES_1|REC_0|VEN_1|CL_193|NAT_mex|2022-04-26",
      "cluster":195,
      "patient_attributes":{
        "ehars_uid":"ID_CEC-22-7286|ST_2|CODE_15058|SX_M|RISK_3|AGE_29|SES_1|SCO_2|CD4_2|DRUG_1|MET_NA|APP_0|RES_1|REC_0|VEN_1|CL_193|NAT_mex|2022-04-26",
        "ST":"ST_2",
        "RISK":"RISK_3",
        "MET":"MET_NA",
        "NAT":"NAT_mex"
      }
    },
    {
      "id":"ID_CEC-22-9260|ST_2|CODE_15031|SX_M|RISK_3|AGE_37|SES_1|SCO_2|CD4_1|DRUG_0|MET_NA|APP_1|RES_1|REC_0|VEN_0|CL_193|NAT_mex|2022-10-10",
      "cluster":195,
      "patient_attributes":{
        "ehars_uid":"ID_CEC-22-9260|ST_2|CODE_15031|SX_M|RISK_3|AGE_37|SES_1|SCO_2|CD4_1|DRUG_0|MET_NA|APP_1|RES_1|REC_0|VEN_0|CL_193|NAT_mex|2022-10-10",
        "ST":"ST_2",
        "RISK":"RISK_3",
        "MET":"MET_NA",
        "NAT":"NAT_mex"
      }
    },
    {
      "id":"ID_CEC-21-4063|ST_1|CODE_07106|SX_M|RISK_3|AGE_23|SES_2|SCO_2|CD4_2|DRUG_1|MET_NA|APP_1|RES_1|REC_0|VEN_0|CL_468|NAT_mex|2021-06-22",
      "cluster":196,
      "patient_attributes":{
        "ehars_uid":"ID_CEC-21-4063|ST_1|CODE_07106|SX_M|RISK_3|AGE_23|SES_2|SCO_2|CD4_2|DRUG_1|MET_NA|APP_1|RES_1|REC_0|VEN_0|CL_468|NAT_mex|2021-06-22",
        "ST":"ST_1",
        "RISK":"RISK_3",
        "MET":"MET_NA",
        "NAT":"NAT_mex"
      }
    },
    {
      "id":"ID_CEC-22-6145|ST_2|CODE_15081|SX_M|RISK_3|AGE_27|SES_2|SCO_2|CD4_1|DRUG_1|MET_NA|APP_1|RES_1|REC_0|VEN_1|CL_468|NAT_mex|2022-01-17",
      "cluster":196,
      "patient_attributes":{
        "ehars_uid":"ID_CEC-22-6145|ST_2|CODE_15081|SX_M|RISK_3|AGE_27|SES_2|SCO_2|CD4_1|DRUG_1|MET_NA|APP_1|RES_1|REC_0|VEN_1|CL_468|NAT_mex|2022-01-17",
        "ST":"ST_2",
        "RISK":"RISK_3",
        "MET":"MET_NA",
        "NAT":"NAT_mex"
      }
    },
    {
      "id":"ID_CEC-22-9034|ST_1|CODE_09006|SX_M|RISK_3|AGE_25|SES_2|SCO_2|CD4_2|DRUG_1|MET_NA|APP_1|RES_1|REC_0|VEN_NA|CL_468|NAT_mex|2022-09-21",
      "cluster":196,
      "patient_attributes":{
        "ehars_uid":"ID_CEC-22-9034|ST_1|CODE_09006|SX_M|RISK_3|AGE_25|SES_2|SCO_2|CD4_2|DRUG_1|MET_NA|APP_1|RES_1|REC_0|VEN_NA|CL_468|NAT_mex|2022-09-21",
        "ST":"ST_1",
        "RISK":"RISK_3",
        "MET":"MET_NA",
        "NAT":"NAT_mex"
      }
    },
    {
      "id":"ID_CEC-19-0962|ST_2|CODE_15081|SX_M|RISK_NA|AGE_25|SES_NA|SCO_NA|CD4_2|DRUG_NA|MET_NA|APP_NA|RES_1|REC_1|VEN_NA|CL_468|NAT_NA|2019-12-04",
      "cluster":196,
      "patient_attributes":{
        "ehars_uid":"ID_CEC-19-0962|ST_2|CODE_15081|SX_M|RISK_NA|AGE_25|SES_NA|SCO_NA|CD4_2|DRUG_NA|MET_NA|APP_NA|RES_1|REC_1|VEN_NA|CL_468|NAT_NA|2019-12-04",
        "ST":"ST_2",
        "RISK":"RISK_NA",
        "MET":"MET_NA",
        "NAT":"NAT_NA"
      }
    },
    {
      "id":"ID_CEC-20-1823|ST_1|CODE_09015|SX_M|RISK_3|AGE_32|SES_2|SCO_3|CD4_1|DRUG_1|MET_1|APP_1|RES_1|REC_0|VEN_0|CL_20|NAT_mex|2020-10-23",
      "cluster":197,
      "patient_attributes":{
        "ehars_uid":"ID_CEC-20-1823|ST_1|CODE_09015|SX_M|RISK_3|AGE_32|SES_2|SCO_3|CD4_1|DRUG_1|MET_1|APP_1|RES_1|REC_0|VEN_0|CL_20|NAT_mex|2020-10-23",
        "ST":"ST_1",
        "RISK":"RISK_3",
        "MET":"MET_1",
        "NAT":"NAT_mex"
      }
    },
    {
      "id":"ID_CEC-21-2676|ST_1|CODE_09016|SX_M|RISK_3|AGE_31|SES_2|SCO_3|CD4_2|DRUG_1|MET_NA|APP_1|RES_1|REC_0|VEN_0|CL_20|NAT_mex|2021-02-16",
      "cluster":197,
      "patient_attributes":{
        "ehars_uid":"ID_CEC-21-2676|ST_1|CODE_09016|SX_M|RISK_3|AGE_31|SES_2|SCO_3|CD4_2|DRUG_1|MET_NA|APP_1|RES_1|REC_0|VEN_0|CL_20|NAT_mex|2021-02-16",
        "ST":"ST_1",
        "RISK":"RISK_3",
        "MET":"MET_NA",
        "NAT":"NAT_mex"
      }
    },
    {
      "id":"ID_CEC-20-1264|ST_1|CODE_09015|SX_M|RISK_3|AGE_29|SES_2|SCO_3|CD4_1|DRUG_1|MET_1|APP_1|RES_1|REC_0|VEN_1|CL_20|NAT_mex|2020-08-25",
      "cluster":197,
      "patient_attributes":{
        "ehars_uid":"ID_CEC-20-1264|ST_1|CODE_09015|SX_M|RISK_3|AGE_29|SES_2|SCO_3|CD4_1|DRUG_1|MET_1|APP_1|RES_1|REC_0|VEN_1|CL_20|NAT_mex|2020-08-25",
        "ST":"ST_1",
        "RISK":"RISK_3",
        "MET":"MET_1",
        "NAT":"NAT_mex"
      }
    },
    {
      "id":"ID_CEC-19-0975|ST_1|CODE_09014|SX_M|RISK_NA|AGE_30|SES_NA|SCO_NA|CD4_3|DRUG_NA|MET_NA|APP_NA|RES_5|REC_0|VEN_NA|CL_20|NAT_NA|2019-12-04",
      "cluster":197,
      "patient_attributes":{
        "ehars_uid":"ID_CEC-19-0975|ST_1|CODE_09014|SX_M|RISK_NA|AGE_30|SES_NA|SCO_NA|CD4_3|DRUG_NA|MET_NA|APP_NA|RES_5|REC_0|VEN_NA|CL_20|NAT_NA|2019-12-04",
        "ST":"ST_1",
        "RISK":"RISK_NA",
        "MET":"MET_NA",
        "NAT":"NAT_NA"
      }
    },
    {
      "id":"ID_CEC-21-3617|ST_2|CODE_15104|SX_M|RISK_3|AGE_25|SES_1|SCO_2|CD4_2|DRUG_1|MET_NA|APP_1|RES_1|REC_0|VEN_0|CL_342|NAT_mex|2021-05-12",
      "cluster":198,
      "patient_attributes":{
        "ehars_uid":"ID_CEC-21-3617|ST_2|CODE_15104|SX_M|RISK_3|AGE_25|SES_1|SCO_2|CD4_2|DRUG_1|MET_NA|APP_1|RES_1|REC_0|VEN_0|CL_342|NAT_mex|2021-05-12",
        "ST":"ST_2",
        "RISK":"RISK_3",
        "MET":"MET_NA",
        "NAT":"NAT_mex"
      }
    },
    {
      "id":"ID_CEC-21-4194|ST_1|CODE_09005|SX_M|RISK_NA|AGE_30|SES_NA|SCO_NA|CD4_2|DRUG_NA|MET_NA|APP_NA|RES_1|REC_0|VEN_NA|CL_342|NAT_mex|2021-07-02",
      "cluster":198,
      "patient_attributes":{
        "ehars_uid":"ID_CEC-21-4194|ST_1|CODE_09005|SX_M|RISK_NA|AGE_30|SES_NA|SCO_NA|CD4_2|DRUG_NA|MET_NA|APP_NA|RES_1|REC_0|VEN_NA|CL_342|NAT_mex|2021-07-02",
        "ST":"ST_1",
        "RISK":"RISK_NA",
        "MET":"MET_NA",
        "NAT":"NAT_mex"
      }
    },
    {
      "id":"ID_CEC-22-5947|ST_2|CODE_15104|SX_M|RISK_3|AGE_38|SES_2|SCO_3|CD4_2|DRUG_1|MET_NA|APP_1|RES_1|REC_0|VEN_0|CL_342|NAT_mex|2022-01-03",
      "cluster":198,
      "patient_attributes":{
        "ehars_uid":"ID_CEC-22-5947|ST_2|CODE_15104|SX_M|RISK_3|AGE_38|SES_2|SCO_3|CD4_2|DRUG_1|MET_NA|APP_1|RES_1|REC_0|VEN_0|CL_342|NAT_mex|2022-01-03",
        "ST":"ST_2",
        "RISK":"RISK_3",
        "MET":"MET_NA",
        "NAT":"NAT_mex"
      }
    },
    {
      "id":"ID_CEC-19-0989|ST_1|CODE_09005|SX_M|RISK_NA|AGE_33|SES_NA|SCO_NA|CD4_2|DRUG_NA|MET_NA|APP_NA|RES_1|REC_0|VEN_NA|CL_342|NAT_NA|2019-12-05",
      "cluster":198,
      "patient_attributes":{
        "ehars_uid":"ID_CEC-19-0989|ST_1|CODE_09005|SX_M|RISK_NA|AGE_33|SES_NA|SCO_NA|CD4_2|DRUG_NA|MET_NA|APP_NA|RES_1|REC_0|VEN_NA|CL_342|NAT_NA|2019-12-05",
        "ST":"ST_1",
        "RISK":"RISK_NA",
        "MET":"MET_NA",
        "NAT":"NAT_NA"
      }
    },
    {
      "id":"ID_CEC-19-1011|ST_1|CODE_09007|SX_M|RISK_NA|AGE_19|SES_NA|SCO_NA|CD4_2|DRUG_NA|MET_NA|APP_NA|RES_1|REC_0|VEN_NA|CL_470|NAT_NA|2019-12-09",
      "cluster":199,
      "patient_attributes":{
        "ehars_uid":"ID_CEC-19-1011|ST_1|CODE_09007|SX_M|RISK_NA|AGE_19|SES_NA|SCO_NA|CD4_2|DRUG_NA|MET_NA|APP_NA|RES_1|REC_0|VEN_NA|CL_470|NAT_NA|2019-12-09",
        "ST":"ST_1",
        "RISK":"RISK_NA",
        "MET":"MET_NA",
        "NAT":"NAT_NA"
      }
    },
    {
      "id":"ID_CEC-22-7124|ST_1|CODE_09007|SX_M|RISK_3|AGE_21|SES_2|SCO_1|CD4_1|DRUG_1|MET_0|APP_1|RES_1|REC_0|VEN_NA|CL_470|NAT_mex|2022-04-08",
      "cluster":199,
      "patient_attributes":{
        "ehars_uid":"ID_CEC-22-7124|ST_1|CODE_09007|SX_M|RISK_3|AGE_21|SES_2|SCO_1|CD4_1|DRUG_1|MET_0|APP_1|RES_1|REC_0|VEN_NA|CL_470|NAT_mex|2022-04-08",
        "ST":"ST_1",
        "RISK":"RISK_3",
        "MET":"MET_0",
        "NAT":"NAT_mex"
      }
    },
    {
      "id":"ID_CEC-22-9088|ST_1|CODE_09007|SX_M|RISK_3|AGE_24|SES_1|SCO_2|CD4_3|DRUG_0|MET_NA|APP_1|RES_1|REC_1|VEN_0|CL_470|NAT_mex|2022-09-26",
      "cluster":199,
      "patient_attributes":{
        "ehars_uid":"ID_CEC-22-9088|ST_1|CODE_09007|SX_M|RISK_3|AGE_24|SES_1|SCO_2|CD4_3|DRUG_0|MET_NA|APP_1|RES_1|REC_1|VEN_0|CL_470|NAT_mex|2022-09-26",
        "ST":"ST_1",
        "RISK":"RISK_3",
        "MET":"MET_NA",
        "NAT":"NAT_mex"
      }
    },
    {
      "id":"ID_CEC-22-9298|ST_1|CODE_09007|SX_M|RISK_3|AGE_23|SES_2|SCO_2|CD4_2|DRUG_1|MET_NA|APP_1|RES_1|REC_0|VEN_1|CL_470|NAT_mex|2022-10-13",
      "cluster":199,
      "patient_attributes":{
        "ehars_uid":"ID_CEC-22-9298|ST_1|CODE_09007|SX_M|RISK_3|AGE_23|SES_2|SCO_2|CD4_2|DRUG_1|MET_NA|APP_1|RES_1|REC_0|VEN_1|CL_470|NAT_mex|2022-10-13",
        "ST":"ST_1",
        "RISK":"RISK_3",
        "MET":"MET_NA",
        "NAT":"NAT_mex"
      }
    },
    {
      "id":"ID_CEC-19-1017|ST_1|CODE_09003|SX_M|RISK_NA|AGE_26|SES_NA|SCO_NA|CD4_3|DRUG_NA|MET_NA|APP_NA|RES_2|REC_NA|VEN_NA|CL_556|NAT_NA|2019-12-09",
      "cluster":200,
      "patient_attributes":{
        "ehars_uid":"ID_CEC-19-1017|ST_1|CODE_09003|SX_M|RISK_NA|AGE_26|SES_NA|SCO_NA|CD4_3|DRUG_NA|MET_NA|APP_NA|RES_2|REC_NA|VEN_NA|CL_556|NAT_NA|2019-12-09",
        "ST":"ST_1",
        "RISK":"RISK_NA",
        "MET":"MET_NA",
        "NAT":"NAT_NA"
      }
    },
    {
      "id":"ID_CEC-20-0995|ST_1|CODE_09010|SX_M|RISK_NA|AGE_28|SES_NA|SCO_NA|CD4_1|DRUG_NA|MET_NA|APP_NA|RES_2|REC_0|VEN_NA|CL_NA|NAT_NA|2020-07-23",
      "cluster":200,
      "patient_attributes":{
        "ehars_uid":"ID_CEC-20-0995|ST_1|CODE_09010|SX_M|RISK_NA|AGE_28|SES_NA|SCO_NA|CD4_1|DRUG_NA|MET_NA|APP_NA|RES_2|REC_0|VEN_NA|CL_NA|NAT_NA|2020-07-23",
        "ST":"ST_1",
        "RISK":"RISK_NA",
        "MET":"MET_NA",
        "NAT":"NAT_NA"
      }
    },
    {
      "id":"ID_CEC-21-4850|ST_1|CODE_09015|SX_M|RISK_3|AGE_25|SES_2|SCO_3|CD4_2|DRUG_1|MET_NA|APP_1|RES_2|REC_1|VEN_0|CL_556|NAT_mex|2021-09-14",
      "cluster":200,
      "patient_attributes":{
        "ehars_uid":"ID_CEC-21-4850|ST_1|CODE_09015|SX_M|RISK_3|AGE_25|SES_2|SCO_3|CD4_2|DRUG_1|MET_NA|APP_1|RES_2|REC_1|VEN_0|CL_556|NAT_mex|2021-09-14",
        "ST":"ST_1",
        "RISK":"RISK_3",
        "MET":"MET_NA",
        "NAT":"NAT_mex"
      }
    },
    {
      "id":"ID_CEC-22-7591|ST_1|CODE_09010|SX_M|RISK_3|AGE_34|SES_3|SCO_3|CD4_1|DRUG_1|MET_NA|APP_1|RES_2|REC_0|VEN_1|CL_556|NAT_mex|2022-05-19",
      "cluster":200,
      "patient_attributes":{
        "ehars_uid":"ID_CEC-22-7591|ST_1|CODE_09010|SX_M|RISK_3|AGE_34|SES_3|SCO_3|CD4_1|DRUG_1|MET_NA|APP_1|RES_2|REC_0|VEN_1|CL_556|NAT_mex|2022-05-19",
        "ST":"ST_1",
        "RISK":"RISK_3",
        "MET":"MET_NA",
        "NAT":"NAT_mex"
      }
    },
    {
      "id":"ID_CEC-21-3049|ST_2|CODE_15033|SX_M|RISK_3|AGE_37|SES_2|SCO_3|CD4_2|DRUG_0|MET_NA|APP_0|RES_1|REC_0|VEN_0|CL_176|NAT_mex|2021-03-23",
      "cluster":201,
      "patient_attributes":{
        "ehars_uid":"ID_CEC-21-3049|ST_2|CODE_15033|SX_M|RISK_3|AGE_37|SES_2|SCO_3|CD4_2|DRUG_0|MET_NA|APP_0|RES_1|REC_0|VEN_0|CL_176|NAT_mex|2021-03-23",
        "ST":"ST_2",
        "RISK":"RISK_3",
        "MET":"MET_NA",
        "NAT":"NAT_mex"
      }
    },
    {
      "id":"ID_CEC-21-3802|ST_2|CODE_15033|SX_M|RISK_3|AGE_21|SES_2|SCO_2|CD4_1|DRUG_1|MET_NA|APP_1|RES_1|REC_0|VEN_1|CL_176|NAT_mex|2021-05-27",
      "cluster":201,
      "patient_attributes":{
        "ehars_uid":"ID_CEC-21-3802|ST_2|CODE_15033|SX_M|RISK_3|AGE_21|SES_2|SCO_2|CD4_1|DRUG_1|MET_NA|APP_1|RES_1|REC_0|VEN_1|CL_176|NAT_mex|2021-05-27",
        "ST":"ST_2",
        "RISK":"RISK_3",
        "MET":"MET_NA",
        "NAT":"NAT_mex"
      }
    },
    {
      "id":"ID_CEC-21-5773|ST_2|CODE_15033|SX_M|RISK_3|AGE_23|SES_2|SCO_3|CD4_2|DRUG_1|MET_NA|APP_1|RES_1|REC_0|VEN_0|CL_176|NAT_mex|2021-12-02",
      "cluster":201,
      "patient_attributes":{
        "ehars_uid":"ID_CEC-21-5773|ST_2|CODE_15033|SX_M|RISK_3|AGE_23|SES_2|SCO_3|CD4_2|DRUG_1|MET_NA|APP_1|RES_1|REC_0|VEN_0|CL_176|NAT_mex|2021-12-02",
        "ST":"ST_2",
        "RISK":"RISK_3",
        "MET":"MET_NA",
        "NAT":"NAT_mex"
      }
    },
    {
      "id":"ID_CEC-19-1030|ST_1|CODE_09005|SX_M|RISK_NA|AGE_18|SES_NA|SCO_NA|CD4_1|DRUG_NA|MET_NA|APP_NA|RES_1|REC_0|VEN_NA|CL_176|NAT_NA|2019-12-11",
      "cluster":201,
      "patient_attributes":{
        "ehars_uid":"ID_CEC-19-1030|ST_1|CODE_09005|SX_M|RISK_NA|AGE_18|SES_NA|SCO_NA|CD4_1|DRUG_NA|MET_NA|APP_NA|RES_1|REC_0|VEN_NA|CL_176|NAT_NA|2019-12-11",
        "ST":"ST_1",
        "RISK":"RISK_NA",
        "MET":"MET_NA",
        "NAT":"NAT_NA"
      }
    },
    {
      "id":"ID_CEC-21-3594|ST_1|CODE_07106|SX_M|RISK_3|AGE_27|SES_1|SCO_2|CD4_1|DRUG_1|MET_NA|APP_1|RES_1|REC_0|VEN_1|CL_580|NAT_mex|2021-05-10",
      "cluster":202,
      "patient_attributes":{
        "ehars_uid":"ID_CEC-21-3594|ST_1|CODE_07106|SX_M|RISK_3|AGE_27|SES_1|SCO_2|CD4_1|DRUG_1|MET_NA|APP_1|RES_1|REC_0|VEN_1|CL_580|NAT_mex|2021-05-10",
        "ST":"ST_1",
        "RISK":"RISK_3",
        "MET":"MET_NA",
        "NAT":"NAT_mex"
      }
    },
    {
      "id":"ID_CEC-21-5040|ST_1|CODE_09014|SX_M|RISK_3|AGE_31|SES_1|SCO_3|CD4_2|DRUG_0|MET_NA|APP_0|RES_1|REC_0|VEN_0|CL_580|NAT_mex|2021-09-30",
      "cluster":202,
      "patient_attributes":{
        "ehars_uid":"ID_CEC-21-5040|ST_1|CODE_09014|SX_M|RISK_3|AGE_31|SES_1|SCO_3|CD4_2|DRUG_0|MET_NA|APP_0|RES_1|REC_0|VEN_0|CL_580|NAT_mex|2021-09-30",
        "ST":"ST_1",
        "RISK":"RISK_3",
        "MET":"MET_NA",
        "NAT":"NAT_mex"
      }
    },
    {
      "id":"ID_CEC-22-9608|ST_1|CODE_09012|SX_M|RISK_3|AGE_32|SES_2|SCO_3|CD4_2|DRUG_1|MET_1|APP_1|RES_1|REC_0|VEN_1|CL_580|NAT_mex|2022-11-17",
      "cluster":202,
      "patient_attributes":{
        "ehars_uid":"ID_CEC-22-9608|ST_1|CODE_09012|SX_M|RISK_3|AGE_32|SES_2|SCO_3|CD4_2|DRUG_1|MET_1|APP_1|RES_1|REC_0|VEN_1|CL_580|NAT_mex|2022-11-17",
        "ST":"ST_1",
        "RISK":"RISK_3",
        "MET":"MET_1",
        "NAT":"NAT_mex"
      }
    },
    {
      "id":"ID_CEC-20-0909|ST_1|CODE_09013|SX_M|RISK_3|AGE_39|SES_2|SCO_3|CD4_1|DRUG_1|MET_NA|APP_1|RES_1|REC_0|VEN_1|CL_580|NAT_mex|2020-07-13",
      "cluster":202,
      "patient_attributes":{
        "ehars_uid":"ID_CEC-20-0909|ST_1|CODE_09013|SX_M|RISK_3|AGE_39|SES_2|SCO_3|CD4_1|DRUG_1|MET_NA|APP_1|RES_1|REC_0|VEN_1|CL_580|NAT_mex|2020-07-13",
        "ST":"ST_1",
        "RISK":"RISK_3",
        "MET":"MET_NA",
        "NAT":"NAT_mex"
      }
    },
    {
      "id":"ID_CEC-22-7255|ST_2|CODE_15099|SX_M|RISK_3|AGE_20|SES_2|SCO_2|CD4_1|DRUG_1|MET_1|APP_0|RES_1|REC_0|VEN_1|CL_581|NAT_mex|2022-04-25",
      "cluster":203,
      "patient_attributes":{
        "ehars_uid":"ID_CEC-22-7255|ST_2|CODE_15099|SX_M|RISK_3|AGE_20|SES_2|SCO_2|CD4_1|DRUG_1|MET_1|APP_0|RES_1|REC_0|VEN_1|CL_581|NAT_mex|2022-04-25",
        "ST":"ST_2",
        "RISK":"RISK_3",
        "MET":"MET_1",
        "NAT":"NAT_mex"
      }
    },
    {
      "id":"ID_CEC-22-9764|ST_2|CODE_15057|SX_M|RISK_NA|AGE_19|SES_1|SCO_2|CD4_1|DRUG_0|MET_NA|APP_1|RES_1|REC_0|VEN_0|CL_581|NAT_mex|2022-12-05",
      "cluster":203,
      "patient_attributes":{
        "ehars_uid":"ID_CEC-22-9764|ST_2|CODE_15057|SX_M|RISK_NA|AGE_19|SES_1|SCO_2|CD4_1|DRUG_0|MET_NA|APP_1|RES_1|REC_0|VEN_0|CL_581|NAT_mex|2022-12-05",
        "ST":"ST_2",
        "RISK":"RISK_NA",
        "MET":"MET_NA",
        "NAT":"NAT_mex"
      }
    },
    {
      "id":"ID_CEC-22-7257|ST_2|CODE_15099|SX_M|RISK_3|AGE_29|SES_2|SCO_2|CD4_1|DRUG_0|MET_NA|APP_0|RES_1|REC_0|VEN_0|CL_581|NAT_mex|2022-04-25",
      "cluster":203,
      "patient_attributes":{
        "ehars_uid":"ID_CEC-22-7257|ST_2|CODE_15099|SX_M|RISK_3|AGE_29|SES_2|SCO_2|CD4_1|DRUG_0|MET_NA|APP_0|RES_1|REC_0|VEN_0|CL_581|NAT_mex|2022-04-25",
        "ST":"ST_2",
        "RISK":"RISK_3",
        "MET":"MET_NA",
        "NAT":"NAT_mex"
      }
    },
    {
      "id":"ID_CEC-20-0942|ST_1|CODE_09007|SX_M|RISK_3|AGE_37|SES_1|SCO_2|CD4_2|DRUG_0|MET_NA|APP_1|RES_1|REC_0|VEN_0|CL_581|NAT_mex|2020-07-16",
      "cluster":203,
      "patient_attributes":{
        "ehars_uid":"ID_CEC-20-0942|ST_1|CODE_09007|SX_M|RISK_3|AGE_37|SES_1|SCO_2|CD4_2|DRUG_0|MET_NA|APP_1|RES_1|REC_0|VEN_0|CL_581|NAT_mex|2020-07-16",
        "ST":"ST_1",
        "RISK":"RISK_3",
        "MET":"MET_NA",
        "NAT":"NAT_mex"
      }
    },
    {
      "id":"ID_CEC-20-0943|ST_1|CODE_09016|SX_M|RISK_3|AGE_29|SES_2|SCO_3|CD4_2|DRUG_1|MET_NA|APP_1|RES_1|REC_0|VEN_0|CL_129|NAT_mex|2020-07-16",
      "cluster":204,
      "patient_attributes":{
        "ehars_uid":"ID_CEC-20-0943|ST_1|CODE_09016|SX_M|RISK_3|AGE_29|SES_2|SCO_3|CD4_2|DRUG_1|MET_NA|APP_1|RES_1|REC_0|VEN_0|CL_129|NAT_mex|2020-07-16",
        "ST":"ST_1",
        "RISK":"RISK_3",
        "MET":"MET_NA",
        "NAT":"NAT_mex"
      }
    },
    {
      "id":"ID_CEC-22-7828|ST_2|CODE_15104|SX_M|RISK_3|AGE_53|SES_2|SCO_3|CD4_2|DRUG_1|MET_NA|APP_1|RES_1|REC_0|VEN_0|CL_129|NAT_mex|2022-06-03",
      "cluster":204,
      "patient_attributes":{
        "ehars_uid":"ID_CEC-22-7828|ST_2|CODE_15104|SX_M|RISK_3|AGE_53|SES_2|SCO_3|CD4_2|DRUG_1|MET_NA|APP_1|RES_1|REC_0|VEN_0|CL_129|NAT_mex|2022-06-03",
        "ST":"ST_2",
        "RISK":"RISK_3",
        "MET":"MET_NA",
        "NAT":"NAT_mex"
      }
    },
    {
      "id":"ID_CEC-22-9311|ST_1|CODE_09008|SX_M|RISK_3|AGE_25|SES_1|SCO_2|CD4_2|DRUG_1|MET_NA|APP_1|RES_1|REC_1|VEN_1|CL_129|NAT_mex|2022-10-17",
      "cluster":204,
      "patient_attributes":{
        "ehars_uid":"ID_CEC-22-9311|ST_1|CODE_09008|SX_M|RISK_3|AGE_25|SES_1|SCO_2|CD4_2|DRUG_1|MET_NA|APP_1|RES_1|REC_1|VEN_1|CL_129|NAT_mex|2022-10-17",
        "ST":"ST_1",
        "RISK":"RISK_3",
        "MET":"MET_NA",
        "NAT":"NAT_mex"
      }
    },
    {
      "id":"ID_CEC-22-9741|ST_1|CODE_09016|SX_M|RISK_3|AGE_39|SES_1|SCO_2|CD4_2|DRUG_1|MET_NA|APP_1|RES_1|REC_0|VEN_0|CL_129|NAT_mex|2022-12-02",
      "cluster":204,
      "patient_attributes":{
        "ehars_uid":"ID_CEC-22-9741|ST_1|CODE_09016|SX_M|RISK_3|AGE_39|SES_1|SCO_2|CD4_2|DRUG_1|MET_NA|APP_1|RES_1|REC_0|VEN_0|CL_129|NAT_mex|2022-12-02",
        "ST":"ST_1",
        "RISK":"RISK_3",
        "MET":"MET_NA",
        "NAT":"NAT_mex"
      }
    },
    {
      "id":"ID_CEC-20-1040|ST_1|CODE_09015|SX_M|RISK_NA|AGE_26|SES_NA|SCO_NA|CD4_2|DRUG_NA|MET_NA|APP_NA|RES_1|REC_0|VEN_NA|CL_361|NAT_NA|2020-07-29",
      "cluster":205,
      "patient_attributes":{
        "ehars_uid":"ID_CEC-20-1040|ST_1|CODE_09015|SX_M|RISK_NA|AGE_26|SES_NA|SCO_NA|CD4_2|DRUG_NA|MET_NA|APP_NA|RES_1|REC_0|VEN_NA|CL_361|NAT_NA|2020-07-29",
        "ST":"ST_1",
        "RISK":"RISK_NA",
        "MET":"MET_NA",
        "NAT":"NAT_NA"
      }
    },
    {
      "id":"ID_CEC-21-3381|ST_1|CODE_09015|SX_M|RISK_3|AGE_35|SES_1|SCO_2|CD4_1|DRUG_0|MET_NA|APP_0|RES_1|REC_0|VEN_1|CL_361|NAT_mex|2021-04-21",
      "cluster":205,
      "patient_attributes":{
        "ehars_uid":"ID_CEC-21-3381|ST_1|CODE_09015|SX_M|RISK_3|AGE_35|SES_1|SCO_2|CD4_1|DRUG_0|MET_NA|APP_0|RES_1|REC_0|VEN_1|CL_361|NAT_mex|2021-04-21",
        "ST":"ST_1",
        "RISK":"RISK_3",
        "MET":"MET_NA",
        "NAT":"NAT_mex"
      }
    },
    {
      "id":"ID_CEC-21-4095|ST_1|CODE_09015|SX_M|RISK_3|AGE_25|SES_1|SCO_3|CD4_3|DRUG_1|MET_NA|APP_1|RES_1|REC_0|VEN_1|CL_361|NAT_mex|2021-06-23",
      "cluster":205,
      "patient_attributes":{
        "ehars_uid":"ID_CEC-21-4095|ST_1|CODE_09015|SX_M|RISK_3|AGE_25|SES_1|SCO_3|CD4_3|DRUG_1|MET_NA|APP_1|RES_1|REC_0|VEN_1|CL_361|NAT_mex|2021-06-23",
        "ST":"ST_1",
        "RISK":"RISK_3",
        "MET":"MET_NA",
        "NAT":"NAT_mex"
      }
    },
    {
      "id":"ID_CEC-22-8699|ST_2|CODE_15036|SX_M|RISK_3|AGE_23|SES_1|SCO_3|CD4_2|DRUG_1|MET_NA|APP_0|RES_1|REC_0|VEN_1|CL_361|NAT_mex|2022-08-22",
      "cluster":205,
      "patient_attributes":{
        "ehars_uid":"ID_CEC-22-8699|ST_2|CODE_15036|SX_M|RISK_3|AGE_23|SES_1|SCO_3|CD4_2|DRUG_1|MET_NA|APP_0|RES_1|REC_0|VEN_1|CL_361|NAT_mex|2022-08-22",
        "ST":"ST_2",
        "RISK":"RISK_3",
        "MET":"MET_NA",
        "NAT":"NAT_mex"
      }
    },
    {
      "id":"ID_CEC-20-1113|ST_1|CODE_09002|SX_M|RISK_3|AGE_35|SES_1|SCO_2|CD4_2|DRUG_0|MET_NA|APP_0|RES_1|REC_0|VEN_0|CL_8|NAT_mex|2020-08-11",
      "cluster":206,
      "patient_attributes":{
        "ehars_uid":"ID_CEC-20-1113|ST_1|CODE_09002|SX_M|RISK_3|AGE_35|SES_1|SCO_2|CD4_2|DRUG_0|MET_NA|APP_0|RES_1|REC_0|VEN_0|CL_8|NAT_mex|2020-08-11",
        "ST":"ST_1",
        "RISK":"RISK_3",
        "MET":"MET_NA",
        "NAT":"NAT_mex"
      }
    },
    {
      "id":"ID_CEC-20-1198|ST_1|CODE_09002|SX_M|RISK_3|AGE_32|SES_2|SCO_2|CD4_1|DRUG_0|MET_NA|APP_0|RES_1|REC_0|VEN_0|CL_8|NAT_mex|2020-08-19",
      "cluster":206,
      "patient_attributes":{
        "ehars_uid":"ID_CEC-20-1198|ST_1|CODE_09002|SX_M|RISK_3|AGE_32|SES_2|SCO_2|CD4_1|DRUG_0|MET_NA|APP_0|RES_1|REC_0|VEN_0|CL_8|NAT_mex|2020-08-19",
        "ST":"ST_1",
        "RISK":"RISK_3",
        "MET":"MET_NA",
        "NAT":"NAT_mex"
      }
    },
    {
      "id":"ID_CEC-20-2209|ST_1|CODE_09007|SX_M|RISK_3|AGE_23|SES_2|SCO_2|CD4_1|DRUG_0|MET_NA|APP_0|RES_1|REC_0|VEN_0|CL_8|NAT_mex|2020-12-04",
      "cluster":206,
      "patient_attributes":{
        "ehars_uid":"ID_CEC-20-2209|ST_1|CODE_09007|SX_M|RISK_3|AGE_23|SES_2|SCO_2|CD4_1|DRUG_0|MET_NA|APP_0|RES_1|REC_0|VEN_0|CL_8|NAT_mex|2020-12-04",
        "ST":"ST_1",
        "RISK":"RISK_3",
        "MET":"MET_NA",
        "NAT":"NAT_mex"
      }
    },
    {
      "id":"ID_CEC-20-2210|ST_1|CODE_09007|SX_M|RISK_3|AGE_23|SES_2|SCO_2|CD4_1|DRUG_0|MET_NA|APP_0|RES_1|REC_0|VEN_0|CL_8|NAT_mex|2020-12-04",
      "cluster":206,
      "patient_attributes":{
        "ehars_uid":"ID_CEC-20-2210|ST_1|CODE_09007|SX_M|RISK_3|AGE_23|SES_2|SCO_2|CD4_1|DRUG_0|MET_NA|APP_0|RES_1|REC_0|VEN_0|CL_8|NAT_mex|2020-12-04",
        "ST":"ST_1",
        "RISK":"RISK_3",
        "MET":"MET_NA",
        "NAT":"NAT_mex"
      }
    },
    {
      "id":"ID_CEC-20-1134|ST_2|CODE_15057|SX_M|RISK_3|AGE_28|SES_2|SCO_3|CD4_2|DRUG_0|MET_NA|APP_1|RES_1|REC_0|VEN_0|CL_586|NAT_mex|2020-08-13",
      "cluster":207,
      "patient_attributes":{
        "ehars_uid":"ID_CEC-20-1134|ST_2|CODE_15057|SX_M|RISK_3|AGE_28|SES_2|SCO_3|CD4_2|DRUG_0|MET_NA|APP_1|RES_1|REC_0|VEN_0|CL_586|NAT_mex|2020-08-13",
        "ST":"ST_2",
        "RISK":"RISK_3",
        "MET":"MET_NA",
        "NAT":"NAT_mex"
      }
    },
    {
      "id":"ID_CEC-20-1443|ST_2|CODE_15057|SX_M|RISK_3|AGE_27|SES_2|SCO_2|CD4_1|DRUG_0|MET_NA|APP_0|RES_1|REC_0|VEN_1|CL_586|NAT_mex|2020-09-15",
      "cluster":207,
      "patient_attributes":{
        "ehars_uid":"ID_CEC-20-1443|ST_2|CODE_15057|SX_M|RISK_3|AGE_27|SES_2|SCO_2|CD4_1|DRUG_0|MET_NA|APP_0|RES_1|REC_0|VEN_1|CL_586|NAT_mex|2020-09-15",
        "ST":"ST_2",
        "RISK":"RISK_3",
        "MET":"MET_NA",
        "NAT":"NAT_mex"
      }
    },
    {
      "id":"ID_CEC-22-6636|ST_2|CODE_15060|SX_M|RISK_3|AGE_25|SES_2|SCO_1|CD4_1|DRUG_1|MET_NA|APP_1|RES_1|REC_0|VEN_0|CL_586|NAT_mex|2022-03-01",
      "cluster":207,
      "patient_attributes":{
        "ehars_uid":"ID_CEC-22-6636|ST_2|CODE_15060|SX_M|RISK_3|AGE_25|SES_2|SCO_1|CD4_1|DRUG_1|MET_NA|APP_1|RES_1|REC_0|VEN_0|CL_586|NAT_mex|2022-03-01",
        "ST":"ST_2",
        "RISK":"RISK_3",
        "MET":"MET_NA",
        "NAT":"NAT_mex"
      }
    },
    {
      "id":"ID_CEC-22-9742|ST_2|CODE_15057|SX_M|RISK_3|AGE_34|SES_2|SCO_2|CD4_2|DRUG_1|MET_NA|APP_1|RES_1|REC_0|VEN_1|CL_586|NAT_mex|2022-12-02",
      "cluster":207,
      "patient_attributes":{
        "ehars_uid":"ID_CEC-22-9742|ST_2|CODE_15057|SX_M|RISK_3|AGE_34|SES_2|SCO_2|CD4_2|DRUG_1|MET_NA|APP_1|RES_1|REC_0|VEN_1|CL_586|NAT_mex|2022-12-02",
        "ST":"ST_2",
        "RISK":"RISK_3",
        "MET":"MET_NA",
        "NAT":"NAT_mex"
      }
    },
    {
      "id":"ID_CEC-20-1182|ST_2|CODE_15039|SX_M|RISK_3|AGE_24|SES_2|SCO_3|CD4_1|DRUG_1|MET_NA|APP_1|RES_1|REC_0|VEN_1|CL_306|NAT_mex|2020-08-17",
      "cluster":208,
      "patient_attributes":{
        "ehars_uid":"ID_CEC-20-1182|ST_2|CODE_15039|SX_M|RISK_3|AGE_24|SES_2|SCO_3|CD4_1|DRUG_1|MET_NA|APP_1|RES_1|REC_0|VEN_1|CL_306|NAT_mex|2020-08-17",
        "ST":"ST_2",
        "RISK":"RISK_3",
        "MET":"MET_NA",
        "NAT":"NAT_mex"
      }
    },
    {
      "id":"ID_CEC-21-3205|ST_1|CODE_09006|SX_M|RISK_3|AGE_26|SES_1|SCO_3|CD4_2|DRUG_1|MET_NA|APP_1|RES_1|REC_0|VEN_1|CL_306|NAT_mex|2021-04-07",
      "cluster":208,
      "patient_attributes":{
        "ehars_uid":"ID_CEC-21-3205|ST_1|CODE_09006|SX_M|RISK_3|AGE_26|SES_1|SCO_3|CD4_2|DRUG_1|MET_NA|APP_1|RES_1|REC_0|VEN_1|CL_306|NAT_mex|2021-04-07",
        "ST":"ST_1",
        "RISK":"RISK_3",
        "MET":"MET_NA",
        "NAT":"NAT_mex"
      }
    },
    {
      "id":"ID_CEC-21-4030|ST_1|CODE_09010|SX_M|RISK_3|AGE_45|SES_1|SCO_2|CD4_2|DRUG_1|MET_NA|APP_0|RES_2|REC_0|VEN_1|CL_306|NAT_mex|2021-06-17",
      "cluster":208,
      "patient_attributes":{
        "ehars_uid":"ID_CEC-21-4030|ST_1|CODE_09010|SX_M|RISK_3|AGE_45|SES_1|SCO_2|CD4_2|DRUG_1|MET_NA|APP_0|RES_2|REC_0|VEN_1|CL_306|NAT_mex|2021-06-17",
        "ST":"ST_1",
        "RISK":"RISK_3",
        "MET":"MET_NA",
        "NAT":"NAT_mex"
      }
    },
    {
      "id":"ID_CEC-22-6655|ST_1|CODE_09006|SX_FT|RISK_4|AGE_23|SES_2|SCO_3|CD4_2|DRUG_1|MET_NA|APP_1|RES_1|REC_0|VEN_0|CL_306|NAT_mex|2022-03-02",
      "cluster":208,
      "patient_attributes":{
        "ehars_uid":"ID_CEC-22-6655|ST_1|CODE_09006|SX_FT|RISK_4|AGE_23|SES_2|SCO_3|CD4_2|DRUG_1|MET_NA|APP_1|RES_1|REC_0|VEN_0|CL_306|NAT_mex|2022-03-02",
        "ST":"ST_1",
        "RISK":"RISK_4",
        "MET":"MET_NA",
        "NAT":"NAT_mex"
      }
    },
    {
      "id":"ID_CEC-21-3141|ST_1|CODE_09015|SX_M|RISK_3|AGE_27|SES_1|SCO_3|CD4_1|DRUG_0|MET_NA|APP_0|RES_1|REC_0|VEN_0|CL_103|NAT_mex|2021-03-30",
      "cluster":209,
      "patient_attributes":{
        "ehars_uid":"ID_CEC-21-3141|ST_1|CODE_09015|SX_M|RISK_3|AGE_27|SES_1|SCO_3|CD4_1|DRUG_0|MET_NA|APP_0|RES_1|REC_0|VEN_0|CL_103|NAT_mex|2021-03-30",
        "ST":"ST_1",
        "RISK":"RISK_3",
        "MET":"MET_NA",
        "NAT":"NAT_mex"
      }
    },
    {
      "id":"ID_CEC-22-7246|ST_1|CODE_09015|SX_M|RISK_3|AGE_30|SES_1|SCO_3|CD4_2|DRUG_1|MET_NA|APP_0|RES_1|REC_1|VEN_0|CL_103|NAT_NA|2022-04-25",
      "cluster":209,
      "patient_attributes":{
        "ehars_uid":"ID_CEC-22-7246|ST_1|CODE_09015|SX_M|RISK_3|AGE_30|SES_1|SCO_3|CD4_2|DRUG_1|MET_NA|APP_0|RES_1|REC_1|VEN_0|CL_103|NAT_NA|2022-04-25",
        "ST":"ST_1",
        "RISK":"RISK_3",
        "MET":"MET_NA",
        "NAT":"NAT_NA"
      }
    },
    {
      "id":"ID_CEC-20-1725|ST_1|CODE_09002|SX_M|RISK_3|AGE_33|SES_2|SCO_3|CD4_1|DRUG_0|MET_NA|APP_0|RES_1|REC_0|VEN_0|CL_103|NAT_mex|2020-10-14",
      "cluster":209,
      "patient_attributes":{
        "ehars_uid":"ID_CEC-20-1725|ST_1|CODE_09002|SX_M|RISK_3|AGE_33|SES_2|SCO_3|CD4_1|DRUG_0|MET_NA|APP_0|RES_1|REC_0|VEN_0|CL_103|NAT_mex|2020-10-14",
        "ST":"ST_1",
        "RISK":"RISK_3",
        "MET":"MET_NA",
        "NAT":"NAT_mex"
      }
    },
    {
      "id":"ID_CEC-20-1215|ST_1|CODE_09014|SX_M|RISK_3|AGE_24|SES_2|SCO_3|CD4_1|DRUG_0|MET_NA|APP_1|RES_1|REC_0|VEN_0|CL_103|NAT_mex|2020-08-20",
      "cluster":209,
      "patient_attributes":{
        "ehars_uid":"ID_CEC-20-1215|ST_1|CODE_09014|SX_M|RISK_3|AGE_24|SES_2|SCO_3|CD4_1|DRUG_0|MET_NA|APP_1|RES_1|REC_0|VEN_0|CL_103|NAT_mex|2020-08-20",
        "ST":"ST_1",
        "RISK":"RISK_3",
        "MET":"MET_NA",
        "NAT":"NAT_mex"
      }
    },
    {
      "id":"ID_CEC-20-1242|ST_1|CODE_09003|SX_M|RISK_3|AGE_33|SES_1|SCO_2|CD4_2|DRUG_1|MET_NA|APP_0|RES_1|REC_0|VEN_0|CL_827|NAT_mex|2020-08-24",
      "cluster":210,
      "patient_attributes":{
        "ehars_uid":"ID_CEC-20-1242|ST_1|CODE_09003|SX_M|RISK_3|AGE_33|SES_1|SCO_2|CD4_2|DRUG_1|MET_NA|APP_0|RES_1|REC_0|VEN_0|CL_827|NAT_mex|2020-08-24",
        "ST":"ST_1",
        "RISK":"RISK_3",
        "MET":"MET_NA",
        "NAT":"NAT_mex"
      }
    },
    {
      "id":"ID_CEC-20-1636|ST_1|CODE_09003|SX_M|RISK_3|AGE_23|SES_1|SCO_3|CD4_1|DRUG_0|MET_NA|APP_0|RES_1|REC_0|VEN_0|CL_NA|NAT_mex|2020-10-07",
      "cluster":210,
      "patient_attributes":{
        "ehars_uid":"ID_CEC-20-1636|ST_1|CODE_09003|SX_M|RISK_3|AGE_23|SES_1|SCO_3|CD4_1|DRUG_0|MET_NA|APP_0|RES_1|REC_0|VEN_0|CL_NA|NAT_mex|2020-10-07",
        "ST":"ST_1",
        "RISK":"RISK_3",
        "MET":"MET_NA",
        "NAT":"NAT_mex"
      }
    },
    {
      "id":"ID_CEC-22-9860|ST_1|CODE_09008|SX_M|RISK_2|AGE_31|SES_1|SCO_3|CD4_2|DRUG_0|MET_NA|APP_0|RES_1|REC_0|VEN_0|CL_827|NAT_mex|2022-12-13",
      "cluster":210,
      "patient_attributes":{
        "ehars_uid":"ID_CEC-22-9860|ST_1|CODE_09008|SX_M|RISK_2|AGE_31|SES_1|SCO_3|CD4_2|DRUG_0|MET_NA|APP_0|RES_1|REC_0|VEN_0|CL_827|NAT_mex|2022-12-13",
        "ST":"ST_1",
        "RISK":"RISK_2",
        "MET":"MET_NA",
        "NAT":"NAT_mex"
      }
    },
    {
      "id":"ID_CEC-21-4312|ST_1|CODE_09003|SX_M|RISK_3|AGE_24|SES_1|SCO_2|CD4_2|DRUG_0|MET_NA|APP_0|RES_1|REC_0|VEN_0|CL_827|NAT_mex|2021-07-14",
      "cluster":210,
      "patient_attributes":{
        "ehars_uid":"ID_CEC-21-4312|ST_1|CODE_09003|SX_M|RISK_3|AGE_24|SES_1|SCO_2|CD4_2|DRUG_0|MET_NA|APP_0|RES_1|REC_0|VEN_0|CL_827|NAT_mex|2021-07-14",
        "ST":"ST_1",
        "RISK":"RISK_3",
        "MET":"MET_NA",
        "NAT":"NAT_mex"
      }
    },
    {
      "id":"ID_CEC-20-1257|ST_1|CODE_09007|SX_M|RISK_3|AGE_27|SES_2|SCO_2|CD4_2|DRUG_1|MET_NA|APP_1|RES_1|REC_1|VEN_1|CL_240|NAT_mex|2020-08-25",
      "cluster":211,
      "patient_attributes":{
        "ehars_uid":"ID_CEC-20-1257|ST_1|CODE_09007|SX_M|RISK_3|AGE_27|SES_2|SCO_2|CD4_2|DRUG_1|MET_NA|APP_1|RES_1|REC_1|VEN_1|CL_240|NAT_mex|2020-08-25",
        "ST":"ST_1",
        "RISK":"RISK_3",
        "MET":"MET_NA",
        "NAT":"NAT_mex"
      }
    },
    {
      "id":"ID_CEC-20-2018|ST_1|CODE_09007|SX_M|RISK_3|AGE_29|SES_1|SCO_NA|CD4_2|DRUG_1|MET_NA|APP_1|RES_1|REC_0|VEN_NA|CL_240|NAT_mex|2020-11-13",
      "cluster":211,
      "patient_attributes":{
        "ehars_uid":"ID_CEC-20-2018|ST_1|CODE_09007|SX_M|RISK_3|AGE_29|SES_1|SCO_NA|CD4_2|DRUG_1|MET_NA|APP_1|RES_1|REC_0|VEN_NA|CL_240|NAT_mex|2020-11-13",
        "ST":"ST_1",
        "RISK":"RISK_3",
        "MET":"MET_NA",
        "NAT":"NAT_mex"
      }
    },
    {
      "id":"ID_CEC-21-5419|ST_1|CODE_09011|SX_M|RISK_3|AGE_24|SES_2|SCO_2|CD4_2|DRUG_0|MET_NA|APP_1|RES_1|REC_0|VEN_0|CL_240|NAT_mex|2021-11-01",
      "cluster":211,
      "patient_attributes":{
        "ehars_uid":"ID_CEC-21-5419|ST_1|CODE_09011|SX_M|RISK_3|AGE_24|SES_2|SCO_2|CD4_2|DRUG_0|MET_NA|APP_1|RES_1|REC_0|VEN_0|CL_240|NAT_mex|2021-11-01",
        "ST":"ST_1",
        "RISK":"RISK_3",
        "MET":"MET_NA",
        "NAT":"NAT_mex"
      }
    },
    {
      "id":"ID_CEC-22-6042|ST_2|CODE_15090|SX_M|RISK_3|AGE_26|SES_1|SCO_3|CD4_1|DRUG_0|MET_NA|APP_0|RES_1|REC_0|VEN_1|CL_240|NAT_mex|2022-01-10",
      "cluster":211,
      "patient_attributes":{
        "ehars_uid":"ID_CEC-22-6042|ST_2|CODE_15090|SX_M|RISK_3|AGE_26|SES_1|SCO_3|CD4_1|DRUG_0|MET_NA|APP_0|RES_1|REC_0|VEN_1|CL_240|NAT_mex|2022-01-10",
        "ST":"ST_2",
        "RISK":"RISK_3",
        "MET":"MET_NA",
        "NAT":"NAT_mex"
      }
    },
    {
      "id":"ID_CEC-20-1291|ST_1|CODE_09013|SX_M|RISK_3|AGE_25|SES_2|SCO_3|CD4_1|DRUG_0|MET_NA|APP_0|RES_1|REC_0|VEN_0|CL_273|NAT_mex|2020-08-28",
      "cluster":212,
      "patient_attributes":{
        "ehars_uid":"ID_CEC-20-1291|ST_1|CODE_09013|SX_M|RISK_3|AGE_25|SES_2|SCO_3|CD4_1|DRUG_0|MET_NA|APP_0|RES_1|REC_0|VEN_0|CL_273|NAT_mex|2020-08-28",
        "ST":"ST_1",
        "RISK":"RISK_3",
        "MET":"MET_NA",
        "NAT":"NAT_mex"
      }
    },
    {
      "id":"ID_CEC-20-1470|ST_1|CODE_09012|SX_M|RISK_3|AGE_35|SES_1|SCO_2|CD4_2|DRUG_NA|MET_NA|APP_0|RES_1|REC_0|VEN_0|CL_273|NAT_mex|2020-09-18",
      "cluster":212,
      "patient_attributes":{
        "ehars_uid":"ID_CEC-20-1470|ST_1|CODE_09012|SX_M|RISK_3|AGE_35|SES_1|SCO_2|CD4_2|DRUG_NA|MET_NA|APP_0|RES_1|REC_0|VEN_0|CL_273|NAT_mex|2020-09-18",
        "ST":"ST_1",
        "RISK":"RISK_3",
        "MET":"MET_NA",
        "NAT":"NAT_mex"
      }
    },
    {
      "id":"ID_CEC-21-2552|ST_1|CODE_09012|SX_M|RISK_3|AGE_30|SES_1|SCO_3|CD4_1|DRUG_1|MET_NA|APP_1|RES_1|REC_0|VEN_0|CL_273|NAT_mex|2021-02-04",
      "cluster":212,
      "patient_attributes":{
        "ehars_uid":"ID_CEC-21-2552|ST_1|CODE_09012|SX_M|RISK_3|AGE_30|SES_1|SCO_3|CD4_1|DRUG_1|MET_NA|APP_1|RES_1|REC_0|VEN_0|CL_273|NAT_mex|2021-02-04",
        "ST":"ST_1",
        "RISK":"RISK_3",
        "MET":"MET_NA",
        "NAT":"NAT_mex"
      }
    },
    {
      "id":"ID_CEC-21-4924|ST_1|CODE_09005|SX_F|RISK_4|AGE_28|SES_2|SCO_3|CD4_1|DRUG_1|MET_NA|APP_1|RES_1|REC_0|VEN_1|CL_273|NAT_mex|2021-09-22",
      "cluster":212,
      "patient_attributes":{
        "ehars_uid":"ID_CEC-21-4924|ST_1|CODE_09005|SX_F|RISK_4|AGE_28|SES_2|SCO_3|CD4_1|DRUG_1|MET_NA|APP_1|RES_1|REC_0|VEN_1|CL_273|NAT_mex|2021-09-22",
        "ST":"ST_1",
        "RISK":"RISK_4",
        "MET":"MET_NA",
        "NAT":"NAT_mex"
      }
    },
    {
      "id":"ID_CEC-21-2414|ST_1|CODE_09006|SX_M|RISK_3|AGE_19|SES_2|SCO_2|CD4_2|DRUG_1|MET_NA|APP_1|RES_1|REC_0|VEN_1|CL_357|NAT_mex|2021-01-19",
      "cluster":213,
      "patient_attributes":{
        "ehars_uid":"ID_CEC-21-2414|ST_1|CODE_09006|SX_M|RISK_3|AGE_19|SES_2|SCO_2|CD4_2|DRUG_1|MET_NA|APP_1|RES_1|REC_0|VEN_1|CL_357|NAT_mex|2021-01-19",
        "ST":"ST_1",
        "RISK":"RISK_3",
        "MET":"MET_NA",
        "NAT":"NAT_mex"
      }
    },
    {
      "id":"ID_CEC-21-3311|ST_1|CODE_07106|SX_M|RISK_3|AGE_35|SES_1|SCO_2|CD4_2|DRUG_1|MET_NA|APP_1|RES_1|REC_0|VEN_0|CL_357|NAT_mex|2021-04-15",
      "cluster":213,
      "patient_attributes":{
        "ehars_uid":"ID_CEC-21-3311|ST_1|CODE_07106|SX_M|RISK_3|AGE_35|SES_1|SCO_2|CD4_2|DRUG_1|MET_NA|APP_1|RES_1|REC_0|VEN_0|CL_357|NAT_mex|2021-04-15",
        "ST":"ST_1",
        "RISK":"RISK_3",
        "MET":"MET_NA",
        "NAT":"NAT_mex"
      }
    },
    {
      "id":"ID_CEC-20-1897|ST_2|CODE_15058|SX_M|RISK_3|AGE_21|SES_1|SCO_2|CD4_2|DRUG_1|MET_NA|APP_1|RES_1|REC_0|VEN_0|CL_357|NAT_mex|2020-10-30",
      "cluster":213,
      "patient_attributes":{
        "ehars_uid":"ID_CEC-20-1897|ST_2|CODE_15058|SX_M|RISK_3|AGE_21|SES_1|SCO_2|CD4_2|DRUG_1|MET_NA|APP_1|RES_1|REC_0|VEN_0|CL_357|NAT_mex|2020-10-30",
        "ST":"ST_2",
        "RISK":"RISK_3",
        "MET":"MET_NA",
        "NAT":"NAT_mex"
      }
    },
    {
      "id":"ID_CEC-20-1315|ST_1|CODE_09003|SX_M|RISK_3|AGE_32|SES_1|SCO_3|CD4_2|DRUG_1|MET_NA|APP_1|RES_1|REC_1|VEN_1|CL_357|NAT_mex|2020-08-31",
      "cluster":213,
      "patient_attributes":{
        "ehars_uid":"ID_CEC-20-1315|ST_1|CODE_09003|SX_M|RISK_3|AGE_32|SES_1|SCO_3|CD4_2|DRUG_1|MET_NA|APP_1|RES_1|REC_1|VEN_1|CL_357|NAT_mex|2020-08-31",
        "ST":"ST_1",
        "RISK":"RISK_3",
        "MET":"MET_NA",
        "NAT":"NAT_mex"
      }
    },
    {
      "id":"ID_CEC-20-1410|ST_1|CODE_09014|SX_M|RISK_3|AGE_37|SES_2|SCO_3|CD4_2|DRUG_1|MET_NA|APP_1|RES_1|REC_0|VEN_0|CL_211|NAT_mex|2020-09-11",
      "cluster":214,
      "patient_attributes":{
        "ehars_uid":"ID_CEC-20-1410|ST_1|CODE_09014|SX_M|RISK_3|AGE_37|SES_2|SCO_3|CD4_2|DRUG_1|MET_NA|APP_1|RES_1|REC_0|VEN_0|CL_211|NAT_mex|2020-09-11",
        "ST":"ST_1",
        "RISK":"RISK_3",
        "MET":"MET_NA",
        "NAT":"NAT_mex"
      }
    },
    {
      "id":"ID_CEC-20-1509|ST_1|CODE_09014|SX_M|RISK_3|AGE_35|SES_2|SCO_3|CD4_2|DRUG_1|MET_NA|APP_0|RES_1|REC_1|VEN_0|CL_211|NAT_mex|2020-09-24",
      "cluster":214,
      "patient_attributes":{
        "ehars_uid":"ID_CEC-20-1509|ST_1|CODE_09014|SX_M|RISK_3|AGE_35|SES_2|SCO_3|CD4_2|DRUG_1|MET_NA|APP_0|RES_1|REC_1|VEN_0|CL_211|NAT_mex|2020-09-24",
        "ST":"ST_1",
        "RISK":"RISK_3",
        "MET":"MET_NA",
        "NAT":"NAT_mex"
      }
    },
    {
      "id":"ID_CEC-22-6928|ST_1|CODE_09003|SX_M|RISK_3|AGE_35|SES_1|SCO_3|CD4_1|DRUG_0|MET_NA|APP_0|RES_1|REC_0|VEN_1|CL_211|NAT_mex|2022-03-24",
      "cluster":214,
      "patient_attributes":{
        "ehars_uid":"ID_CEC-22-6928|ST_1|CODE_09003|SX_M|RISK_3|AGE_35|SES_1|SCO_3|CD4_1|DRUG_0|MET_NA|APP_0|RES_1|REC_0|VEN_1|CL_211|NAT_mex|2022-03-24",
        "ST":"ST_1",
        "RISK":"RISK_3",
        "MET":"MET_NA",
        "NAT":"NAT_mex"
      }
    },
    {
      "id":"ID_CEC-22-9583|ST_1|CODE_09015|SX_M|RISK_3|AGE_26|SES_2|SCO_3|CD4_3|DRUG_1|MET_NA|APP_1|RES_1|REC_1|VEN_0|CL_211|NAT_mex|2022-11-15",
      "cluster":214,
      "patient_attributes":{
        "ehars_uid":"ID_CEC-22-9583|ST_1|CODE_09015|SX_M|RISK_3|AGE_26|SES_2|SCO_3|CD4_3|DRUG_1|MET_NA|APP_1|RES_1|REC_1|VEN_0|CL_211|NAT_mex|2022-11-15",
        "ST":"ST_1",
        "RISK":"RISK_3",
        "MET":"MET_NA",
        "NAT":"NAT_mex"
      }
    },
    {
      "id":"ID_CEC-20-1550|ST_1|CODE_09003|SX_M|RISK_3|AGE_34|SES_2|SCO_3|CD4_2|DRUG_1|MET_NA|APP_1|RES_4|REC_0|VEN_0|CL_365|NAT_col|2020-09-29",
      "cluster":215,
      "patient_attributes":{
        "ehars_uid":"ID_CEC-20-1550|ST_1|CODE_09003|SX_M|RISK_3|AGE_34|SES_2|SCO_3|CD4_2|DRUG_1|MET_NA|APP_1|RES_4|REC_0|VEN_0|CL_365|NAT_col|2020-09-29",
        "ST":"ST_1",
        "RISK":"RISK_3",
        "MET":"MET_NA",
        "NAT":"NAT_col"
      }
    },
    {
      "id":"ID_CEC-22-6976|ST_1|CODE_09012|SX_M|RISK_3|AGE_27|SES_1|SCO_3|CD4_1|DRUG_1|MET_NA|APP_1|RES_4|REC_0|VEN_1|CL_NA|NAT_mex|2022-03-29",
      "cluster":215,
      "patient_attributes":{
        "ehars_uid":"ID_CEC-22-6976|ST_1|CODE_09012|SX_M|RISK_3|AGE_27|SES_1|SCO_3|CD4_1|DRUG_1|MET_NA|APP_1|RES_4|REC_0|VEN_1|CL_NA|NAT_mex|2022-03-29",
        "ST":"ST_1",
        "RISK":"RISK_3",
        "MET":"MET_NA",
        "NAT":"NAT_mex"
      }
    },
    {
      "id":"ID_CEC-22-8905|ST_1|CODE_09002|SX_M|RISK_3|AGE_38|SES_2|SCO_3|CD4_2|DRUG_1|MET_NA|APP_1|RES_4|REC_0|VEN_1|CL_365|NAT_mex|2022-09-07",
      "cluster":215,
      "patient_attributes":{
        "ehars_uid":"ID_CEC-22-8905|ST_1|CODE_09002|SX_M|RISK_3|AGE_38|SES_2|SCO_3|CD4_2|DRUG_1|MET_NA|APP_1|RES_4|REC_0|VEN_1|CL_365|NAT_mex|2022-09-07",
        "ST":"ST_1",
        "RISK":"RISK_3",
        "MET":"MET_NA",
        "NAT":"NAT_mex"
      }
    },
    {
      "id":"ID_CEC-20-1455|ST_1|CODE_09012|SX_M|RISK_3|AGE_29|SES_2|SCO_3|CD4_2|DRUG_1|MET_NA|APP_1|RES_4|REC_0|VEN_0|CL_365|NAT_mex|2020-09-17",
      "cluster":215,
      "patient_attributes":{
        "ehars_uid":"ID_CEC-20-1455|ST_1|CODE_09012|SX_M|RISK_3|AGE_29|SES_2|SCO_3|CD4_2|DRUG_1|MET_NA|APP_1|RES_4|REC_0|VEN_0|CL_365|NAT_mex|2020-09-17",
        "ST":"ST_1",
        "RISK":"RISK_3",
        "MET":"MET_NA",
        "NAT":"NAT_mex"
      }
    },
    {
      "id":"ID_CEC-22-7190|ST_1|CODE_09006|SX_M|RISK_NA|AGE_49|SES_1|SCO_3|CD4_1|DRUG_NA|MET_NA|APP_NA|RES_1|REC_0|VEN_NA|CL_409|NAT_mex|2022-04-19",
      "cluster":216,
      "patient_attributes":{
        "ehars_uid":"ID_CEC-22-7190|ST_1|CODE_09006|SX_M|RISK_NA|AGE_49|SES_1|SCO_3|CD4_1|DRUG_NA|MET_NA|APP_NA|RES_1|REC_0|VEN_NA|CL_409|NAT_mex|2022-04-19",
        "ST":"ST_1",
        "RISK":"RISK_NA",
        "MET":"MET_NA",
        "NAT":"NAT_mex"
      }
    },
    {
      "id":"ID_CEC-22-7192|ST_1|CODE_09006|SX_M|RISK_3|AGE_42|SES_1|SCO_2|CD4_1|DRUG_1|MET_NA|APP_0|RES_1|REC_0|VEN_NA|CL_409|NAT_mex|2022-04-19",
      "cluster":216,
      "patient_attributes":{
        "ehars_uid":"ID_CEC-22-7192|ST_1|CODE_09006|SX_M|RISK_3|AGE_42|SES_1|SCO_2|CD4_1|DRUG_1|MET_NA|APP_0|RES_1|REC_0|VEN_NA|CL_409|NAT_mex|2022-04-19",
        "ST":"ST_1",
        "RISK":"RISK_3",
        "MET":"MET_NA",
        "NAT":"NAT_mex"
      }
    },
    {
      "id":"ID_CEC-22-9345|ST_1|CODE_09007|SX_F|RISK_NA|AGE_30|SES_NA|SCO_NA|CD4_2|DRUG_NA|MET_NA|APP_NA|RES_1|REC_0|VEN_NA|CL_409|NAT_NA|2022-10-20",
      "cluster":216,
      "patient_attributes":{
        "ehars_uid":"ID_CEC-22-9345|ST_1|CODE_09007|SX_F|RISK_NA|AGE_30|SES_NA|SCO_NA|CD4_2|DRUG_NA|MET_NA|APP_NA|RES_1|REC_0|VEN_NA|CL_409|NAT_NA|2022-10-20",
        "ST":"ST_1",
        "RISK":"RISK_NA",
        "MET":"MET_NA",
        "NAT":"NAT_NA"
      }
    },
    {
      "id":"ID_CEC-20-1539|ST_1|CODE_09007|SX_M|RISK_3|AGE_27|SES_1|SCO_2|CD4_1|DRUG_0|MET_NA|APP_0|RES_1|REC_0|VEN_NA|CL_409|NAT_mex|2020-09-28",
      "cluster":216,
      "patient_attributes":{
        "ehars_uid":"ID_CEC-20-1539|ST_1|CODE_09007|SX_M|RISK_3|AGE_27|SES_1|SCO_2|CD4_1|DRUG_0|MET_NA|APP_0|RES_1|REC_0|VEN_NA|CL_409|NAT_mex|2020-09-28",
        "ST":"ST_1",
        "RISK":"RISK_3",
        "MET":"MET_NA",
        "NAT":"NAT_mex"
      }
    },
    {
      "id":"ID_CEC-20-1557|ST_2|CODE_15033|SX_M|RISK_3|AGE_24|SES_2|SCO_2|CD4_1|DRUG_1|MET_NA|APP_1|RES_1|REC_0|VEN_1|CL_327|NAT_mex|2020-09-29",
      "cluster":217,
      "patient_attributes":{
        "ehars_uid":"ID_CEC-20-1557|ST_2|CODE_15033|SX_M|RISK_3|AGE_24|SES_2|SCO_2|CD4_1|DRUG_1|MET_NA|APP_1|RES_1|REC_0|VEN_1|CL_327|NAT_mex|2020-09-29",
        "ST":"ST_2",
        "RISK":"RISK_3",
        "MET":"MET_NA",
        "NAT":"NAT_mex"
      }
    },
    {
      "id":"ID_CEC-20-1857|ST_1|CODE_07106|SX_M|RISK_3|AGE_22|SES_2|SCO_2|CD4_2|DRUG_1|MET_NA|APP_1|RES_1|REC_0|VEN_0|CL_327|NAT_mex|2020-10-27",
      "cluster":217,
      "patient_attributes":{
        "ehars_uid":"ID_CEC-20-1857|ST_1|CODE_07106|SX_M|RISK_3|AGE_22|SES_2|SCO_2|CD4_2|DRUG_1|MET_NA|APP_1|RES_1|REC_0|VEN_0|CL_327|NAT_mex|2020-10-27",
        "ST":"ST_1",
        "RISK":"RISK_3",
        "MET":"MET_NA",
        "NAT":"NAT_mex"
      }
    },
    {
      "id":"ID_CEC-21-3593|ST_1|CODE_09007|SX_M|RISK_3|AGE_23|SES_1|SCO_2|CD4_2|DRUG_1|MET_NA|APP_1|RES_1|REC_0|VEN_0|CL_327|NAT_mex|2021-05-10",
      "cluster":217,
      "patient_attributes":{
        "ehars_uid":"ID_CEC-21-3593|ST_1|CODE_09007|SX_M|RISK_3|AGE_23|SES_1|SCO_2|CD4_2|DRUG_1|MET_NA|APP_1|RES_1|REC_0|VEN_0|CL_327|NAT_mex|2021-05-10",
        "ST":"ST_1",
        "RISK":"RISK_3",
        "MET":"MET_NA",
        "NAT":"NAT_mex"
      }
    },
    {
      "id":"ID_CEC-22-9367|ST_2|CODE_15023|SX_M|RISK_3|AGE_24|SES_1|SCO_2|CD4_1|DRUG_0|MET_NA|APP_1|RES_1|REC_0|VEN_0|CL_327|NAT_mex|2022-10-21",
      "cluster":217,
      "patient_attributes":{
        "ehars_uid":"ID_CEC-22-9367|ST_2|CODE_15023|SX_M|RISK_3|AGE_24|SES_1|SCO_2|CD4_1|DRUG_0|MET_NA|APP_1|RES_1|REC_0|VEN_0|CL_327|NAT_mex|2022-10-21",
        "ST":"ST_2",
        "RISK":"RISK_3",
        "MET":"MET_NA",
        "NAT":"NAT_mex"
      }
    },
    {
      "id":"ID_CEC-20-1608|ST_1|CODE_09015|SX_M|RISK_3|AGE_28|SES_2|SCO_3|CD4_1|DRUG_1|MET_NA|APP_1|RES_1|REC_0|VEN_0|CL_490|NAT_mex|2020-10-05",
      "cluster":218,
      "patient_attributes":{
        "ehars_uid":"ID_CEC-20-1608|ST_1|CODE_09015|SX_M|RISK_3|AGE_28|SES_2|SCO_3|CD4_1|DRUG_1|MET_NA|APP_1|RES_1|REC_0|VEN_0|CL_490|NAT_mex|2020-10-05",
        "ST":"ST_1",
        "RISK":"RISK_3",
        "MET":"MET_NA",
        "NAT":"NAT_mex"
      }
    },
    {
      "id":"ID_CEC-21-3527|ST_1|CODE_09010|SX_M|RISK_3|AGE_21|SES_1|SCO_2|CD4_2|DRUG_0|MET_NA|APP_0|RES_1|REC_0|VEN_0|CL_490|NAT_mex|2021-05-03",
      "cluster":218,
      "patient_attributes":{
        "ehars_uid":"ID_CEC-21-3527|ST_1|CODE_09010|SX_M|RISK_3|AGE_21|SES_1|SCO_2|CD4_2|DRUG_0|MET_NA|APP_0|RES_1|REC_0|VEN_0|CL_490|NAT_mex|2021-05-03",
        "ST":"ST_1",
        "RISK":"RISK_3",
        "MET":"MET_NA",
        "NAT":"NAT_mex"
      }
    },
    {
      "id":"ID_CEC-21-4209|ST_1|CODE_09010|SX_M|RISK_3|AGE_24|SES_1|SCO_2|CD4_1|DRUG_1|MET_NA|APP_1|RES_1|REC_0|VEN_0|CL_490|NAT_mex|2021-07-06",
      "cluster":218,
      "patient_attributes":{
        "ehars_uid":"ID_CEC-21-4209|ST_1|CODE_09010|SX_M|RISK_3|AGE_24|SES_1|SCO_2|CD4_1|DRUG_1|MET_NA|APP_1|RES_1|REC_0|VEN_0|CL_490|NAT_mex|2021-07-06",
        "ST":"ST_1",
        "RISK":"RISK_3",
        "MET":"MET_NA",
        "NAT":"NAT_mex"
      }
    },
    {
      "id":"ID_CEC-21-5633|ST_2|CODE_15062|SX_M|RISK_3|AGE_30|SES_2|SCO_2|CD4_1|DRUG_0|MET_NA|APP_1|RES_1|REC_0|VEN_1|CL_490|NAT_mex|2021-11-22",
      "cluster":218,
      "patient_attributes":{
        "ehars_uid":"ID_CEC-21-5633|ST_2|CODE_15062|SX_M|RISK_3|AGE_30|SES_2|SCO_2|CD4_1|DRUG_0|MET_NA|APP_1|RES_1|REC_0|VEN_1|CL_490|NAT_mex|2021-11-22",
        "ST":"ST_2",
        "RISK":"RISK_3",
        "MET":"MET_NA",
        "NAT":"NAT_mex"
      }
    },
    {
      "id":"ID_CEC-21-2661|ST_2|CODE_15033|SX_M|RISK_3|AGE_33|SES_1|SCO_3|CD4_1|DRUG_0|MET_NA|APP_1|RES_5|REC_0|VEN_0|CL_55|NAT_mex|2021-02-15",
      "cluster":219,
      "patient_attributes":{
        "ehars_uid":"ID_CEC-21-2661|ST_2|CODE_15033|SX_M|RISK_3|AGE_33|SES_1|SCO_3|CD4_1|DRUG_0|MET_NA|APP_1|RES_5|REC_0|VEN_0|CL_55|NAT_mex|2021-02-15",
        "ST":"ST_2",
        "RISK":"RISK_3",
        "MET":"MET_NA",
        "NAT":"NAT_mex"
      }
    },
    {
      "id":"ID_CEC-21-4807|ST_1|CODE_09007|SX_M|RISK_NA|AGE_44|SES_1|SCO_2|CD4_1|DRUG_NA|MET_NA|APP_NA|RES_5|REC_0|VEN_NA|CL_55|NAT_mex|2021-09-09",
      "cluster":219,
      "patient_attributes":{
        "ehars_uid":"ID_CEC-21-4807|ST_1|CODE_09007|SX_M|RISK_NA|AGE_44|SES_1|SCO_2|CD4_1|DRUG_NA|MET_NA|APP_NA|RES_5|REC_0|VEN_NA|CL_55|NAT_mex|2021-09-09",
        "ST":"ST_1",
        "RISK":"RISK_NA",
        "MET":"MET_NA",
        "NAT":"NAT_mex"
      }
    },
    {
      "id":"ID_CEC-21-5588|ST_1|CODE_09015|SX_M|RISK_3|AGE_40|SES_1|SCO_3|CD4_2|DRUG_1|MET_NA|APP_1|RES_5|REC_1|VEN_0|CL_55|NAT_mex|2021-11-18",
      "cluster":219,
      "patient_attributes":{
        "ehars_uid":"ID_CEC-21-5588|ST_1|CODE_09015|SX_M|RISK_3|AGE_40|SES_1|SCO_3|CD4_2|DRUG_1|MET_NA|APP_1|RES_5|REC_1|VEN_0|CL_55|NAT_mex|2021-11-18",
        "ST":"ST_1",
        "RISK":"RISK_3",
        "MET":"MET_NA",
        "NAT":"NAT_mex"
      }
    },
    {
      "id":"ID_CEC-20-1656|ST_2|CODE_15104|SX_M|RISK_3|AGE_28|SES_2|SCO_2|CD4_2|DRUG_0|MET_NA|APP_1|RES_5|REC_0|VEN_0|CL_55|NAT_mex|2020-10-08",
      "cluster":219,
      "patient_attributes":{
        "ehars_uid":"ID_CEC-20-1656|ST_2|CODE_15104|SX_M|RISK_3|AGE_28|SES_2|SCO_2|CD4_2|DRUG_0|MET_NA|APP_1|RES_5|REC_0|VEN_0|CL_55|NAT_mex|2020-10-08",
        "ST":"ST_2",
        "RISK":"RISK_3",
        "MET":"MET_NA",
        "NAT":"NAT_mex"
      }
    },
    {
      "id":"ID_CEC-20-1690|ST_1|CODE_09002|SX_M|RISK_3|AGE_23|SES_2|SCO_3|CD4_2|DRUG_1|MET_NA|APP_1|RES_1|REC_1|VEN_0|CL_603|NAT_mex|2020-10-13",
      "cluster":220,
      "patient_attributes":{
        "ehars_uid":"ID_CEC-20-1690|ST_1|CODE_09002|SX_M|RISK_3|AGE_23|SES_2|SCO_3|CD4_2|DRUG_1|MET_NA|APP_1|RES_1|REC_1|VEN_0|CL_603|NAT_mex|2020-10-13",
        "ST":"ST_1",
        "RISK":"RISK_3",
        "MET":"MET_NA",
        "NAT":"NAT_mex"
      }
    },
    {
      "id":"ID_CEC-22-7469|ST_1|CODE_09005|SX_M|RISK_3|AGE_31|SES_2|SCO_3|CD4_1|DRUG_1|MET_NA|APP_1|RES_1|REC_0|VEN_0|CL_603|NAT_mex|2022-05-11",
      "cluster":220,
      "patient_attributes":{
        "ehars_uid":"ID_CEC-22-7469|ST_1|CODE_09005|SX_M|RISK_3|AGE_31|SES_2|SCO_3|CD4_1|DRUG_1|MET_NA|APP_1|RES_1|REC_0|VEN_0|CL_603|NAT_mex|2022-05-11",
        "ST":"ST_1",
        "RISK":"RISK_3",
        "MET":"MET_NA",
        "NAT":"NAT_mex"
      }
    },
    {
      "id":"ID_CEC-22-8872|ST_1|CODE_09005|SX_M|RISK_3|AGE_21|SES_2|SCO_2|CD4_1|DRUG_1|MET_NA|APP_1|RES_1|REC_0|VEN_1|CL_603|NAT_mex|2022-09-05",
      "cluster":220,
      "patient_attributes":{
        "ehars_uid":"ID_CEC-22-8872|ST_1|CODE_09005|SX_M|RISK_3|AGE_21|SES_2|SCO_2|CD4_1|DRUG_1|MET_NA|APP_1|RES_1|REC_0|VEN_1|CL_603|NAT_mex|2022-09-05",
        "ST":"ST_1",
        "RISK":"RISK_3",
        "MET":"MET_NA",
        "NAT":"NAT_mex"
      }
    },
    {
      "id":"ID_CEC-22-9186|ST_2|CODE_15081|SX_M|RISK_3|AGE_31|SES_1|SCO_2|CD4_3|DRUG_1|MET_NA|APP_1|RES_1|REC_0|VEN_0|CL_603|NAT_mex|2022-10-03",
      "cluster":220,
      "patient_attributes":{
        "ehars_uid":"ID_CEC-22-9186|ST_2|CODE_15081|SX_M|RISK_3|AGE_31|SES_1|SCO_2|CD4_3|DRUG_1|MET_NA|APP_1|RES_1|REC_0|VEN_0|CL_603|NAT_mex|2022-10-03",
        "ST":"ST_2",
        "RISK":"RISK_3",
        "MET":"MET_NA",
        "NAT":"NAT_mex"
      }
    },
    {
      "id":"ID_CEC-20-1805|ST_1|CODE_09015|SX_M|RISK_3|AGE_34|SES_2|SCO_3|CD4_2|DRUG_1|MET_NA|APP_1|RES_1|REC_0|VEN_0|CL_608|NAT_mex|2020-10-21",
      "cluster":221,
      "patient_attributes":{
        "ehars_uid":"ID_CEC-20-1805|ST_1|CODE_09015|SX_M|RISK_3|AGE_34|SES_2|SCO_3|CD4_2|DRUG_1|MET_NA|APP_1|RES_1|REC_0|VEN_0|CL_608|NAT_mex|2020-10-21",
        "ST":"ST_1",
        "RISK":"RISK_3",
        "MET":"MET_NA",
        "NAT":"NAT_mex"
      }
    },
    {
      "id":"ID_CEC-21-5500|ST_1|CODE_09015|SX_M|RISK_3|AGE_28|SES_2|SCO_2|CD4_2|DRUG_1|MET_NA|APP_1|RES_1|REC_0|VEN_1|CL_608|NAT_mex|2021-11-09",
      "cluster":221,
      "patient_attributes":{
        "ehars_uid":"ID_CEC-21-5500|ST_1|CODE_09015|SX_M|RISK_3|AGE_28|SES_2|SCO_2|CD4_2|DRUG_1|MET_NA|APP_1|RES_1|REC_0|VEN_1|CL_608|NAT_mex|2021-11-09",
        "ST":"ST_1",
        "RISK":"RISK_3",
        "MET":"MET_NA",
        "NAT":"NAT_mex"
      }
    },
    {
      "id":"ID_CEC-22-9429|ST_2|CODE_15104|SX_M|RISK_3|AGE_25|SES_2|SCO_2|CD4_2|DRUG_1|MET_NA|APP_0|RES_1|REC_0|VEN_0|CL_608|NAT_mex|2022-10-27",
      "cluster":221,
      "patient_attributes":{
        "ehars_uid":"ID_CEC-22-9429|ST_2|CODE_15104|SX_M|RISK_3|AGE_25|SES_2|SCO_2|CD4_2|DRUG_1|MET_NA|APP_0|RES_1|REC_0|VEN_0|CL_608|NAT_mex|2022-10-27",
        "ST":"ST_2",
        "RISK":"RISK_3",
        "MET":"MET_NA",
        "NAT":"NAT_mex"
      }
    },
    {
      "id":"ID_CEC-22-9430|ST_1|CODE_09005|SX_M|RISK_3|AGE_31|SES_2|SCO_3|CD4_2|DRUG_1|MET_NA|APP_0|RES_2|REC_0|VEN_1|CL_608|NAT_mex|2022-10-27",
      "cluster":221,
      "patient_attributes":{
        "ehars_uid":"ID_CEC-22-9430|ST_1|CODE_09005|SX_M|RISK_3|AGE_31|SES_2|SCO_3|CD4_2|DRUG_1|MET_NA|APP_0|RES_2|REC_0|VEN_1|CL_608|NAT_mex|2022-10-27",
        "ST":"ST_1",
        "RISK":"RISK_3",
        "MET":"MET_NA",
        "NAT":"NAT_mex"
      }
    },
    {
      "id":"ID_CEC-21-3099|ST_1|CODE_09005|SX_M|RISK_3|AGE_31|SES_2|SCO_3|CD4_1|DRUG_1|MET_NA|APP_1|RES_1|REC_0|VEN_0|CL_493|NAT_NA|2021-03-26",
      "cluster":222,
      "patient_attributes":{
        "ehars_uid":"ID_CEC-21-3099|ST_1|CODE_09005|SX_M|RISK_3|AGE_31|SES_2|SCO_3|CD4_1|DRUG_1|MET_NA|APP_1|RES_1|REC_0|VEN_0|CL_493|NAT_NA|2021-03-26",
        "ST":"ST_1",
        "RISK":"RISK_3",
        "MET":"MET_NA",
        "NAT":"NAT_NA"
      }
    },
    {
      "id":"ID_CEC-21-3338|ST_1|CODE_09016|SX_M|RISK_3|AGE_29|SES_2|SCO_3|CD4_1|DRUG_0|MET_NA|APP_1|RES_1|REC_0|VEN_0|CL_493|NAT_mex|2021-04-19",
      "cluster":222,
      "patient_attributes":{
        "ehars_uid":"ID_CEC-21-3338|ST_1|CODE_09016|SX_M|RISK_3|AGE_29|SES_2|SCO_3|CD4_1|DRUG_0|MET_NA|APP_1|RES_1|REC_0|VEN_0|CL_493|NAT_mex|2021-04-19",
        "ST":"ST_1",
        "RISK":"RISK_3",
        "MET":"MET_NA",
        "NAT":"NAT_mex"
      }
    },
    {
      "id":"ID_CEC-21-2672|ST_1|CODE_09007|SX_M|RISK_3|AGE_23|SES_2|SCO_2|CD4_1|DRUG_0|MET_NA|APP_1|RES_1|REC_0|VEN_0|CL_493|NAT_mex|2021-02-16",
      "cluster":222,
      "patient_attributes":{
        "ehars_uid":"ID_CEC-21-2672|ST_1|CODE_09007|SX_M|RISK_3|AGE_23|SES_2|SCO_2|CD4_1|DRUG_0|MET_NA|APP_1|RES_1|REC_0|VEN_0|CL_493|NAT_mex|2021-02-16",
        "ST":"ST_1",
        "RISK":"RISK_3",
        "MET":"MET_NA",
        "NAT":"NAT_mex"
      }
    },
    {
      "id":"ID_CEC-20-1894|ST_1|CODE_09003|SX_M|RISK_3|AGE_37|SES_2|SCO_3|CD4_2|DRUG_1|MET_NA|APP_1|RES_1|REC_0|VEN_1|CL_493|NAT_mex|2020-10-30",
      "cluster":222,
      "patient_attributes":{
        "ehars_uid":"ID_CEC-20-1894|ST_1|CODE_09003|SX_M|RISK_3|AGE_37|SES_2|SCO_3|CD4_2|DRUG_1|MET_NA|APP_1|RES_1|REC_0|VEN_1|CL_493|NAT_mex|2020-10-30",
        "ST":"ST_1",
        "RISK":"RISK_3",
        "MET":"MET_NA",
        "NAT":"NAT_mex"
      }
    },
    {
      "id":"ID_CEC-21-4931|ST_1|CODE_07106|SX_M|RISK_3|AGE_21|SES_2|SCO_2|CD4_1|DRUG_0|MET_NA|APP_1|RES_1|REC_0|VEN_1|CL_610|NAT_mex|2021-09-22",
      "cluster":223,
      "patient_attributes":{
        "ehars_uid":"ID_CEC-21-4931|ST_1|CODE_07106|SX_M|RISK_3|AGE_21|SES_2|SCO_2|CD4_1|DRUG_0|MET_NA|APP_1|RES_1|REC_0|VEN_1|CL_610|NAT_mex|2021-09-22",
        "ST":"ST_1",
        "RISK":"RISK_3",
        "MET":"MET_NA",
        "NAT":"NAT_mex"
      }
    },
    {
      "id":"ID_CEC-22-9711|ST_1|CODE_09002|SX_M|RISK_3|AGE_30|SES_1|SCO_3|CD4_2|DRUG_1|MET_NA|APP_1|RES_1|REC_1|VEN_0|CL_610|NAT_mex|2022-11-30",
      "cluster":223,
      "patient_attributes":{
        "ehars_uid":"ID_CEC-22-9711|ST_1|CODE_09002|SX_M|RISK_3|AGE_30|SES_1|SCO_3|CD4_2|DRUG_1|MET_NA|APP_1|RES_1|REC_1|VEN_0|CL_610|NAT_mex|2022-11-30",
        "ST":"ST_1",
        "RISK":"RISK_3",
        "MET":"MET_NA",
        "NAT":"NAT_mex"
      }
    },
    {
      "id":"ID_CEC-21-2644|ST_1|CODE_09013|SX_M|RISK_3|AGE_21|SES_2|SCO_2|CD4_2|DRUG_0|MET_NA|APP_1|RES_1|REC_0|VEN_0|CL_610|NAT_mex|2021-02-12",
      "cluster":223,
      "patient_attributes":{
        "ehars_uid":"ID_CEC-21-2644|ST_1|CODE_09013|SX_M|RISK_3|AGE_21|SES_2|SCO_2|CD4_2|DRUG_0|MET_NA|APP_1|RES_1|REC_0|VEN_0|CL_610|NAT_mex|2021-02-12",
        "ST":"ST_1",
        "RISK":"RISK_3",
        "MET":"MET_NA",
        "NAT":"NAT_mex"
      }
    },
    {
      "id":"ID_CEC-20-1948|ST_1|CODE_09007|SX_M|RISK_3|AGE_25|SES_2|SCO_2|CD4_2|DRUG_0|MET_NA|APP_1|RES_1|REC_0|VEN_1|CL_610|NAT_mex|2020-11-05",
      "cluster":223,
      "patient_attributes":{
        "ehars_uid":"ID_CEC-20-1948|ST_1|CODE_09007|SX_M|RISK_3|AGE_25|SES_2|SCO_2|CD4_2|DRUG_0|MET_NA|APP_1|RES_1|REC_0|VEN_1|CL_610|NAT_mex|2020-11-05",
        "ST":"ST_1",
        "RISK":"RISK_3",
        "MET":"MET_NA",
        "NAT":"NAT_mex"
      }
    },
    {
      "id":"ID_CEC-20-1983|ST_1|CODE_09016|SX_M|RISK_3|AGE_28|SES_2|SCO_3|CD4_2|DRUG_1|MET_NA|APP_1|RES_1|REC_1|VEN_0|CL_444|NAT_mex|2020-11-11",
      "cluster":224,
      "patient_attributes":{
        "ehars_uid":"ID_CEC-20-1983|ST_1|CODE_09016|SX_M|RISK_3|AGE_28|SES_2|SCO_3|CD4_2|DRUG_1|MET_NA|APP_1|RES_1|REC_1|VEN_0|CL_444|NAT_mex|2020-11-11",
        "ST":"ST_1",
        "RISK":"RISK_3",
        "MET":"MET_NA",
        "NAT":"NAT_mex"
      }
    },
    {
      "id":"ID_CEC-21-4599|ST_2|CODE_15058|SX_M|RISK_3|AGE_36|SES_1|SCO_2|CD4_2|DRUG_1|MET_NA|APP_1|RES_1|REC_0|VEN_1|CL_444|NAT_mex|2021-08-17",
      "cluster":224,
      "patient_attributes":{
        "ehars_uid":"ID_CEC-21-4599|ST_2|CODE_15058|SX_M|RISK_3|AGE_36|SES_1|SCO_2|CD4_2|DRUG_1|MET_NA|APP_1|RES_1|REC_0|VEN_1|CL_444|NAT_mex|2021-08-17",
        "ST":"ST_2",
        "RISK":"RISK_3",
        "MET":"MET_NA",
        "NAT":"NAT_mex"
      }
    },
    {
      "id":"ID_CEC-21-4620|ST_2|CODE_15058|SX_M|RISK_3|AGE_30|SES_2|SCO_3|CD4_1|DRUG_0|MET_NA|APP_0|RES_1|REC_0|VEN_1|CL_444|NAT_mex|2021-08-19",
      "cluster":224,
      "patient_attributes":{
        "ehars_uid":"ID_CEC-21-4620|ST_2|CODE_15058|SX_M|RISK_3|AGE_30|SES_2|SCO_3|CD4_1|DRUG_0|MET_NA|APP_0|RES_1|REC_0|VEN_1|CL_444|NAT_mex|2021-08-19",
        "ST":"ST_2",
        "RISK":"RISK_3",
        "MET":"MET_NA",
        "NAT":"NAT_mex"
      }
    },
    {
      "id":"ID_CEC-22-6744|ST_2|CODE_15058|SX_M|RISK_3|AGE_34|SES_2|SCO_3|CD4_3|DRUG_0|MET_NA|APP_1|RES_1|REC_0|VEN_0|CL_444|NAT_mex|2022-03-10",
      "cluster":224,
      "patient_attributes":{
        "ehars_uid":"ID_CEC-22-6744|ST_2|CODE_15058|SX_M|RISK_3|AGE_34|SES_2|SCO_3|CD4_3|DRUG_0|MET_NA|APP_1|RES_1|REC_0|VEN_0|CL_444|NAT_mex|2022-03-10",
        "ST":"ST_2",
        "RISK":"RISK_3",
        "MET":"MET_NA",
        "NAT":"NAT_mex"
      }
    },
    {
      "id":"ID_CEC-21-3851|ST_2|CODE_15033|SX_M|RISK_2|AGE_32|SES_2|SCO_3|CD4_1|DRUG_0|MET_NA|APP_1|RES_6|REC_0|VEN_0|CL_649|NAT_mex|2021-06-02",
      "cluster":225,
      "patient_attributes":{
        "ehars_uid":"ID_CEC-21-3851|ST_2|CODE_15033|SX_M|RISK_2|AGE_32|SES_2|SCO_3|CD4_1|DRUG_0|MET_NA|APP_1|RES_6|REC_0|VEN_0|CL_649|NAT_mex|2021-06-02",
        "ST":"ST_2",
        "RISK":"RISK_2",
        "MET":"MET_NA",
        "NAT":"NAT_mex"
      }
    },
    {
      "id":"ID_CEC-22-6534|ST_1|CODE_09007|SX_M|RISK_3|AGE_39|SES_2|SCO_2|CD4_2|DRUG_1|MET_NA|APP_1|RES_2|REC_0|VEN_1|CL_649|NAT_mex|2022-02-18",
      "cluster":225,
      "patient_attributes":{
        "ehars_uid":"ID_CEC-22-6534|ST_1|CODE_09007|SX_M|RISK_3|AGE_39|SES_2|SCO_2|CD4_2|DRUG_1|MET_NA|APP_1|RES_2|REC_0|VEN_1|CL_649|NAT_mex|2022-02-18",
        "ST":"ST_1",
        "RISK":"RISK_3",
        "MET":"MET_NA",
        "NAT":"NAT_mex"
      }
    },
    {
      "id":"ID_CEC-20-2077|ST_1|CODE_09016|SX_M|RISK_3|AGE_31|SES_2|SCO_2|CD4_1|DRUG_1|MET_NA|APP_0|RES_2|REC_0|VEN_0|CL_NA|NAT_mex|2020-11-23",
      "cluster":225,
      "patient_attributes":{
        "ehars_uid":"ID_CEC-20-2077|ST_1|CODE_09016|SX_M|RISK_3|AGE_31|SES_2|SCO_2|CD4_1|DRUG_1|MET_NA|APP_0|RES_2|REC_0|VEN_0|CL_NA|NAT_mex|2020-11-23",
        "ST":"ST_1",
        "RISK":"RISK_3",
        "MET":"MET_NA",
        "NAT":"NAT_mex"
      }
    },
    {
      "id":"ID_CEC-21-4028|ST_1|CODE_07106|SX_M|RISK_3|AGE_28|SES_2|SCO_3|CD4_2|DRUG_0|MET_NA|APP_1|RES_2|REC_1|VEN_1|CL_649|NAT_mex|2021-06-16",
      "cluster":225,
      "patient_attributes":{
        "ehars_uid":"ID_CEC-21-4028|ST_1|CODE_07106|SX_M|RISK_3|AGE_28|SES_2|SCO_3|CD4_2|DRUG_0|MET_NA|APP_1|RES_2|REC_1|VEN_1|CL_649|NAT_mex|2021-06-16",
        "ST":"ST_1",
        "RISK":"RISK_3",
        "MET":"MET_NA",
        "NAT":"NAT_mex"
      }
    },
    {
      "id":"ID_CEC-21-4373|ST_1|CODE_09016|SX_M|RISK_3|AGE_31|SES_2|SCO_3|CD4_2|DRUG_0|MET_NA|APP_0|RES_1|REC_0|VEN_0|CL_447|NAT_mex|2021-07-20",
      "cluster":226,
      "patient_attributes":{
        "ehars_uid":"ID_CEC-21-4373|ST_1|CODE_09016|SX_M|RISK_3|AGE_31|SES_2|SCO_3|CD4_2|DRUG_0|MET_NA|APP_0|RES_1|REC_0|VEN_0|CL_447|NAT_mex|2021-07-20",
        "ST":"ST_1",
        "RISK":"RISK_3",
        "MET":"MET_NA",
        "NAT":"NAT_mex"
      }
    },
    {
      "id":"ID_CEC-22-7501|ST_2|CODE_15081|SX_M|RISK_3|AGE_48|SES_1|SCO_3|CD4_2|DRUG_1|MET_NA|APP_1|RES_1|REC_0|VEN_0|CL_447|NAT_mex|2022-05-13",
      "cluster":226,
      "patient_attributes":{
        "ehars_uid":"ID_CEC-22-7501|ST_2|CODE_15081|SX_M|RISK_3|AGE_48|SES_1|SCO_3|CD4_2|DRUG_1|MET_NA|APP_1|RES_1|REC_0|VEN_0|CL_447|NAT_mex|2022-05-13",
        "ST":"ST_2",
        "RISK":"RISK_3",
        "MET":"MET_NA",
        "NAT":"NAT_mex"
      }
    },
    {
      "id":"ID_CEC-22-8217|ST_2|CODE_15030|SX_M|RISK_3|AGE_41|SES_2|SCO_3|CD4_2|DRUG_1|MET_NA|APP_0|RES_1|REC_0|VEN_0|CL_447|NAT_mex|2022-07-06",
      "cluster":226,
      "patient_attributes":{
        "ehars_uid":"ID_CEC-22-8217|ST_2|CODE_15030|SX_M|RISK_3|AGE_41|SES_2|SCO_3|CD4_2|DRUG_1|MET_NA|APP_0|RES_1|REC_0|VEN_0|CL_447|NAT_mex|2022-07-06",
        "ST":"ST_2",
        "RISK":"RISK_3",
        "MET":"MET_NA",
        "NAT":"NAT_mex"
      }
    },
    {
      "id":"ID_CEC-20-2175|ST_1|CODE_09005|SX_M|RISK_3|AGE_36|SES_2|SCO_3|CD4_1|DRUG_0|MET_NA|APP_1|RES_1|REC_0|VEN_1|CL_447|NAT_mex|2020-12-03",
      "cluster":226,
      "patient_attributes":{
        "ehars_uid":"ID_CEC-20-2175|ST_1|CODE_09005|SX_M|RISK_3|AGE_36|SES_2|SCO_3|CD4_1|DRUG_0|MET_NA|APP_1|RES_1|REC_0|VEN_1|CL_447|NAT_mex|2020-12-03",
        "ST":"ST_1",
        "RISK":"RISK_3",
        "MET":"MET_NA",
        "NAT":"NAT_mex"
      }
    },
    {
      "id":"ID_CEC-20-2181|ST_1|CODE_09002|SX_M|RISK_3|AGE_39|SES_1|SCO_2|CD4_1|DRUG_1|MET_NA|APP_1|RES_1|REC_0|VEN_0|CL_494|NAT_mex|2020-12-03",
      "cluster":227,
      "patient_attributes":{
        "ehars_uid":"ID_CEC-20-2181|ST_1|CODE_09002|SX_M|RISK_3|AGE_39|SES_1|SCO_2|CD4_1|DRUG_1|MET_NA|APP_1|RES_1|REC_0|VEN_0|CL_494|NAT_mex|2020-12-03",
        "ST":"ST_1",
        "RISK":"RISK_3",
        "MET":"MET_NA",
        "NAT":"NAT_mex"
      }
    },
    {
      "id":"ID_CEC-21-3688|ST_1|CODE_09007|SX_M|RISK_2|AGE_29|SES_2|SCO_3|CD4_2|DRUG_0|MET_NA|APP_1|RES_1|REC_0|VEN_1|CL_494|NAT_mex|2021-05-18",
      "cluster":227,
      "patient_attributes":{
        "ehars_uid":"ID_CEC-21-3688|ST_1|CODE_09007|SX_M|RISK_2|AGE_29|SES_2|SCO_3|CD4_2|DRUG_0|MET_NA|APP_1|RES_1|REC_0|VEN_1|CL_494|NAT_mex|2021-05-18",
        "ST":"ST_1",
        "RISK":"RISK_2",
        "MET":"MET_NA",
        "NAT":"NAT_mex"
      }
    },
    {
      "id":"ID_CEC-21-5364|ST_1|CODE_09007|SX_M|RISK_2|AGE_35|SES_2|SCO_2|CD4_1|DRUG_0|MET_NA|APP_NA|RES_1|REC_0|VEN_NA|CL_494|NAT_mex|2021-10-27",
      "cluster":227,
      "patient_attributes":{
        "ehars_uid":"ID_CEC-21-5364|ST_1|CODE_09007|SX_M|RISK_2|AGE_35|SES_2|SCO_2|CD4_1|DRUG_0|MET_NA|APP_NA|RES_1|REC_0|VEN_NA|CL_494|NAT_mex|2021-10-27",
        "ST":"ST_1",
        "RISK":"RISK_2",
        "MET":"MET_NA",
        "NAT":"NAT_mex"
      }
    },
    {
      "id":"ID_CEC-22-8063|ST_1|CODE_09003|SX_M|RISK_2|AGE_61|SES_2|SCO_3|CD4_2|DRUG_0|MET_NA|APP_0|RES_1|REC_0|VEN_1|CL_494|NAT_mex|2022-06-27",
      "cluster":227,
      "patient_attributes":{
        "ehars_uid":"ID_CEC-22-8063|ST_1|CODE_09003|SX_M|RISK_2|AGE_61|SES_2|SCO_3|CD4_2|DRUG_0|MET_NA|APP_0|RES_1|REC_0|VEN_1|CL_494|NAT_mex|2022-06-27",
        "ST":"ST_1",
        "RISK":"RISK_2",
        "MET":"MET_NA",
        "NAT":"NAT_mex"
      }
    },
    {
      "id":"ID_CEC-20-2189|ST_1|CODE_09007|SX_M|RISK_3|AGE_22|SES_1|SCO_2|CD4_1|DRUG_1|MET_NA|APP_1|RES_1|REC_0|VEN_NA|CL_495|NAT_mex|2020-12-03",
      "cluster":228,
      "patient_attributes":{
        "ehars_uid":"ID_CEC-20-2189|ST_1|CODE_09007|SX_M|RISK_3|AGE_22|SES_1|SCO_2|CD4_1|DRUG_1|MET_NA|APP_1|RES_1|REC_0|VEN_NA|CL_495|NAT_mex|2020-12-03",
        "ST":"ST_1",
        "RISK":"RISK_3",
        "MET":"MET_NA",
        "NAT":"NAT_mex"
      }
    },
    {
      "id":"ID_CEC-21-4451|ST_1|CODE_09011|SX_M|RISK_3|AGE_36|SES_2|SCO_3|CD4_1|DRUG_0|MET_NA|APP_1|RES_1|REC_0|VEN_0|CL_495|NAT_mex|2021-08-03",
      "cluster":228,
      "patient_attributes":{
        "ehars_uid":"ID_CEC-21-4451|ST_1|CODE_09011|SX_M|RISK_3|AGE_36|SES_2|SCO_3|CD4_1|DRUG_0|MET_NA|APP_1|RES_1|REC_0|VEN_0|CL_495|NAT_mex|2021-08-03",
        "ST":"ST_1",
        "RISK":"RISK_3",
        "MET":"MET_NA",
        "NAT":"NAT_mex"
      }
    },
    {
      "id":"ID_CEC-21-5607|ST_1|CODE_09011|SX_M|RISK_3|AGE_28|SES_2|SCO_2|CD4_1|DRUG_1|MET_NA|APP_1|RES_2|REC_0|VEN_NA|CL_495|NAT_mex|2021-11-17",
      "cluster":228,
      "patient_attributes":{
        "ehars_uid":"ID_CEC-21-5607|ST_1|CODE_09011|SX_M|RISK_3|AGE_28|SES_2|SCO_2|CD4_1|DRUG_1|MET_NA|APP_1|RES_2|REC_0|VEN_NA|CL_495|NAT_mex|2021-11-17",
        "ST":"ST_1",
        "RISK":"RISK_3",
        "MET":"MET_NA",
        "NAT":"NAT_mex"
      }
    },
    {
      "id":"ID_CEC-22-6030|ST_1|CODE_09011|SX_M|RISK_3|AGE_28|SES_2|SCO_2|CD4_2|DRUG_1|MET_NA|APP_1|RES_2|REC_1|VEN_0|CL_495|NAT_mex|2022-01-07",
      "cluster":228,
      "patient_attributes":{
        "ehars_uid":"ID_CEC-22-6030|ST_1|CODE_09011|SX_M|RISK_3|AGE_28|SES_2|SCO_2|CD4_2|DRUG_1|MET_NA|APP_1|RES_2|REC_1|VEN_0|CL_495|NAT_mex|2022-01-07",
        "ST":"ST_1",
        "RISK":"RISK_3",
        "MET":"MET_NA",
        "NAT":"NAT_mex"
      }
    },
    {
      "id":"ID_CEC-20-2196|ST_1|CODE_07106|SX_M|RISK_3|AGE_28|SES_2|SCO_2|CD4_2|DRUG_1|MET_1|APP_1|RES_2|REC_0|VEN_1|CL_614|NAT_mex|2020-12-04",
      "cluster":229,
      "patient_attributes":{
        "ehars_uid":"ID_CEC-20-2196|ST_1|CODE_07106|SX_M|RISK_3|AGE_28|SES_2|SCO_2|CD4_2|DRUG_1|MET_1|APP_1|RES_2|REC_0|VEN_1|CL_614|NAT_mex|2020-12-04",
        "ST":"ST_1",
        "RISK":"RISK_3",
        "MET":"MET_1",
        "NAT":"NAT_mex"
      }
    },
    {
      "id":"ID_CEC-22-6951|ST_1|CODE_09003|SX_M|RISK_3|AGE_32|SES_1|SCO_1|CD4_1|DRUG_0|MET_NA|APP_1|RES_2|REC_0|VEN_0|CL_614|NAT_mex|2022-03-28",
      "cluster":229,
      "patient_attributes":{
        "ehars_uid":"ID_CEC-22-6951|ST_1|CODE_09003|SX_M|RISK_3|AGE_32|SES_1|SCO_1|CD4_1|DRUG_0|MET_NA|APP_1|RES_2|REC_0|VEN_0|CL_614|NAT_mex|2022-03-28",
        "ST":"ST_1",
        "RISK":"RISK_3",
        "MET":"MET_NA",
        "NAT":"NAT_mex"
      }
    },
    {
      "id":"ID_CEC-22-8068|ST_2|CODE_15033|SX_M|RISK_3|AGE_24|SES_1|SCO_2|CD4_2|DRUG_1|MET_1|APP_1|RES_2|REC_1|VEN_1|CL_614|NAT_mex|2022-06-24",
      "cluster":229,
      "patient_attributes":{
        "ehars_uid":"ID_CEC-22-8068|ST_2|CODE_15033|SX_M|RISK_3|AGE_24|SES_1|SCO_2|CD4_2|DRUG_1|MET_1|APP_1|RES_2|REC_1|VEN_1|CL_614|NAT_mex|2022-06-24",
        "ST":"ST_2",
        "RISK":"RISK_3",
        "MET":"MET_1",
        "NAT":"NAT_mex"
      }
    },
    {
      "id":"ID_CEC-22-9568|ST_1|CODE_09002|SX_M|RISK_3|AGE_31|SES_1|SCO_3|CD4_1|DRUG_1|MET_1|APP_1|RES_2|REC_0|VEN_1|CL_614|NAT_NA|2022-11-11",
      "cluster":229,
      "patient_attributes":{
        "ehars_uid":"ID_CEC-22-9568|ST_1|CODE_09002|SX_M|RISK_3|AGE_31|SES_1|SCO_3|CD4_1|DRUG_1|MET_1|APP_1|RES_2|REC_0|VEN_1|CL_614|NAT_NA|2022-11-11",
        "ST":"ST_1",
        "RISK":"RISK_3",
        "MET":"MET_1",
        "NAT":"NAT_NA"
      }
    },
    {
      "id":"ID_CEC-21-2827|ST_1|CODE_09015|SX_M|RISK_3|AGE_30|SES_1|SCO_3|CD4_2|DRUG_0|MET_NA|APP_0|RES_1|REC_0|VEN_NA|CL_496|NAT_mex|2021-03-02",
      "cluster":230,
      "patient_attributes":{
        "ehars_uid":"ID_CEC-21-2827|ST_1|CODE_09015|SX_M|RISK_3|AGE_30|SES_1|SCO_3|CD4_2|DRUG_0|MET_NA|APP_0|RES_1|REC_0|VEN_NA|CL_496|NAT_mex|2021-03-02",
        "ST":"ST_1",
        "RISK":"RISK_3",
        "MET":"MET_NA",
        "NAT":"NAT_mex"
      }
    },
    {
      "id":"ID_CEC-21-2826|ST_1|CODE_09015|SX_M|RISK_3|AGE_37|SES_2|SCO_2|CD4_1|DRUG_0|MET_NA|APP_0|RES_1|REC_0|VEN_NA|CL_496|NAT_mex|2021-03-02",
      "cluster":230,
      "patient_attributes":{
        "ehars_uid":"ID_CEC-21-2826|ST_1|CODE_09015|SX_M|RISK_3|AGE_37|SES_2|SCO_2|CD4_1|DRUG_0|MET_NA|APP_0|RES_1|REC_0|VEN_NA|CL_496|NAT_mex|2021-03-02",
        "ST":"ST_1",
        "RISK":"RISK_3",
        "MET":"MET_NA",
        "NAT":"NAT_mex"
      }
    },
    {
      "id":"ID_CEC-21-2975|ST_1|CODE_07106|SX_M|RISK_3|AGE_30|SES_2|SCO_3|CD4_2|DRUG_0|MET_NA|APP_1|RES_1|REC_0|VEN_0|CL_496|NAT_mex|2021-03-17",
      "cluster":230,
      "patient_attributes":{
        "ehars_uid":"ID_CEC-21-2975|ST_1|CODE_07106|SX_M|RISK_3|AGE_30|SES_2|SCO_3|CD4_2|DRUG_0|MET_NA|APP_1|RES_1|REC_0|VEN_0|CL_496|NAT_mex|2021-03-17",
        "ST":"ST_1",
        "RISK":"RISK_3",
        "MET":"MET_NA",
        "NAT":"NAT_mex"
      }
    },
    {
      "id":"ID_CEC-20-2249|ST_1|CODE_07106|SX_M|RISK_3|AGE_19|SES_2|SCO_2|CD4_2|DRUG_0|MET_NA|APP_1|RES_1|REC_NA|VEN_0|CL_496|NAT_mex|2020-12-09",
      "cluster":230,
      "patient_attributes":{
        "ehars_uid":"ID_CEC-20-2249|ST_1|CODE_07106|SX_M|RISK_3|AGE_19|SES_2|SCO_2|CD4_2|DRUG_0|MET_NA|APP_1|RES_1|REC_NA|VEN_0|CL_496|NAT_mex|2020-12-09",
        "ST":"ST_1",
        "RISK":"RISK_3",
        "MET":"MET_NA",
        "NAT":"NAT_mex"
      }
    },
    {
      "id":"ID_CEC-20-2267|ST_1|CODE_09007|SX_F|RISK_1|AGE_30|SES_1|SCO_2|CD4_3|DRUG_0|MET_NA|APP_NA|RES_2|REC_NA|VEN_NA|CL_497|NAT_mex|2020-12-11",
      "cluster":231,
      "patient_attributes":{
        "ehars_uid":"ID_CEC-20-2267|ST_1|CODE_09007|SX_F|RISK_1|AGE_30|SES_1|SCO_2|CD4_3|DRUG_0|MET_NA|APP_NA|RES_2|REC_NA|VEN_NA|CL_497|NAT_mex|2020-12-11",
        "ST":"ST_1",
        "RISK":"RISK_1",
        "MET":"MET_NA",
        "NAT":"NAT_mex"
      }
    },
    {
      "id":"ID_CEC-21-4027|ST_2|CODE_15081|SX_M|RISK_3|AGE_58|SES_2|SCO_2|CD4_2|DRUG_0|MET_NA|APP_0|RES_1|REC_0|VEN_1|CL_497|NAT_mex|2021-06-17",
      "cluster":231,
      "patient_attributes":{
        "ehars_uid":"ID_CEC-21-4027|ST_2|CODE_15081|SX_M|RISK_3|AGE_58|SES_2|SCO_2|CD4_2|DRUG_0|MET_NA|APP_0|RES_1|REC_0|VEN_1|CL_497|NAT_mex|2021-06-17",
        "ST":"ST_2",
        "RISK":"RISK_3",
        "MET":"MET_NA",
        "NAT":"NAT_mex"
      }
    },
    {
      "id":"ID_CEC-21-4712|ST_1|CODE_09007|SX_F|RISK_NA|AGE_28|SES_NA|SCO_NA|CD4_1|DRUG_NA|MET_NA|APP_NA|RES_1|REC_0|VEN_NA|CL_497|NAT_NA|2021-08-30",
      "cluster":231,
      "patient_attributes":{
        "ehars_uid":"ID_CEC-21-4712|ST_1|CODE_09007|SX_F|RISK_NA|AGE_28|SES_NA|SCO_NA|CD4_1|DRUG_NA|MET_NA|APP_NA|RES_1|REC_0|VEN_NA|CL_497|NAT_NA|2021-08-30",
        "ST":"ST_1",
        "RISK":"RISK_NA",
        "MET":"MET_NA",
        "NAT":"NAT_NA"
      }
    },
    {
      "id":"ID_CEC-22-8398|ST_1|CODE_09015|SX_M|RISK_3|AGE_28|SES_2|SCO_2|CD4_2|DRUG_0|MET_NA|APP_0|RES_1|REC_NA|VEN_0|CL_497|NAT_mex|2022-07-21",
      "cluster":231,
      "patient_attributes":{
        "ehars_uid":"ID_CEC-22-8398|ST_1|CODE_09015|SX_M|RISK_3|AGE_28|SES_2|SCO_2|CD4_2|DRUG_0|MET_NA|APP_0|RES_1|REC_NA|VEN_0|CL_497|NAT_mex|2022-07-21",
        "ST":"ST_1",
        "RISK":"RISK_3",
        "MET":"MET_NA",
        "NAT":"NAT_mex"
      }
    },
    {
      "id":"ID_CEC-21-3590|ST_1|CODE_09005|SX_M|RISK_3|AGE_24|SES_2|SCO_2|CD4_2|DRUG_NA|MET_NA|APP_0|RES_1|REC_0|VEN_NA|CL_435|NAT_mex|2021-05-10",
      "cluster":232,
      "patient_attributes":{
        "ehars_uid":"ID_CEC-21-3590|ST_1|CODE_09005|SX_M|RISK_3|AGE_24|SES_2|SCO_2|CD4_2|DRUG_NA|MET_NA|APP_0|RES_1|REC_0|VEN_NA|CL_435|NAT_mex|2021-05-10",
        "ST":"ST_1",
        "RISK":"RISK_3",
        "MET":"MET_NA",
        "NAT":"NAT_mex"
      }
    },
    {
      "id":"ID_CEC-22-6892|ST_1|CODE_09005|SX_M|RISK_3|AGE_28|SES_1|SCO_3|CD4_2|DRUG_0|MET_NA|APP_1|RES_1|REC_0|VEN_0|CL_435|NAT_mex|2022-03-23",
      "cluster":232,
      "patient_attributes":{
        "ehars_uid":"ID_CEC-22-6892|ST_1|CODE_09005|SX_M|RISK_3|AGE_28|SES_1|SCO_3|CD4_2|DRUG_0|MET_NA|APP_1|RES_1|REC_0|VEN_0|CL_435|NAT_mex|2022-03-23",
        "ST":"ST_1",
        "RISK":"RISK_3",
        "MET":"MET_NA",
        "NAT":"NAT_mex"
      }
    },
    {
      "id":"ID_CEC-21-2388|ST_1|CODE_09005|SX_M|RISK_3|AGE_21|SES_2|SCO_2|CD4_2|DRUG_0|MET_NA|APP_1|RES_1|REC_1|VEN_1|CL_435|NAT_mex|2021-01-15",
      "cluster":232,
      "patient_attributes":{
        "ehars_uid":"ID_CEC-21-2388|ST_1|CODE_09005|SX_M|RISK_3|AGE_21|SES_2|SCO_2|CD4_2|DRUG_0|MET_NA|APP_1|RES_1|REC_1|VEN_1|CL_435|NAT_mex|2021-01-15",
        "ST":"ST_1",
        "RISK":"RISK_3",
        "MET":"MET_NA",
        "NAT":"NAT_mex"
      }
    },
    {
      "id":"ID_CEC-21-2494|ST_1|CODE_09005|SX_M|RISK_3|AGE_26|SES_1|SCO_3|CD4_1|DRUG_0|MET_NA|APP_1|RES_1|REC_0|VEN_1|CL_435|NAT_mex|2021-01-27",
      "cluster":232,
      "patient_attributes":{
        "ehars_uid":"ID_CEC-21-2494|ST_1|CODE_09005|SX_M|RISK_3|AGE_26|SES_1|SCO_3|CD4_1|DRUG_0|MET_NA|APP_1|RES_1|REC_0|VEN_1|CL_435|NAT_mex|2021-01-27",
        "ST":"ST_1",
        "RISK":"RISK_3",
        "MET":"MET_NA",
        "NAT":"NAT_mex"
      }
    },
    {
      "id":"ID_CEC-21-2523|ST_1|CODE_09005|SX_M|RISK_3|AGE_51|SES_2|SCO_3|CD4_2|DRUG_1|MET_NA|APP_0|RES_1|REC_1|VEN_0|CL_279|NAT_mex|2021-01-29",
      "cluster":233,
      "patient_attributes":{
        "ehars_uid":"ID_CEC-21-2523|ST_1|CODE_09005|SX_M|RISK_3|AGE_51|SES_2|SCO_3|CD4_2|DRUG_1|MET_NA|APP_0|RES_1|REC_1|VEN_0|CL_279|NAT_mex|2021-01-29",
        "ST":"ST_1",
        "RISK":"RISK_3",
        "MET":"MET_NA",
        "NAT":"NAT_mex"
      }
    },
    {
      "id":"ID_CEC-21-3885|ST_2|CODE_15029|SX_M|RISK_3|AGE_22|SES_2|SCO_2|CD4_2|DRUG_0|MET_NA|APP_1|RES_1|REC_0|VEN_0|CL_279|NAT_mex|2021-06-04",
      "cluster":233,
      "patient_attributes":{
        "ehars_uid":"ID_CEC-21-3885|ST_2|CODE_15029|SX_M|RISK_3|AGE_22|SES_2|SCO_2|CD4_2|DRUG_0|MET_NA|APP_1|RES_1|REC_0|VEN_0|CL_279|NAT_mex|2021-06-04",
        "ST":"ST_2",
        "RISK":"RISK_3",
        "MET":"MET_NA",
        "NAT":"NAT_mex"
      }
    },
    {
      "id":"ID_CEC-22-6742|ST_1|CODE_09003|SX_M|RISK_3|AGE_26|SES_2|SCO_2|CD4_1|DRUG_1|MET_NA|APP_1|RES_1|REC_0|VEN_1|CL_279|NAT_mex|2022-03-10",
      "cluster":233,
      "patient_attributes":{
        "ehars_uid":"ID_CEC-22-6742|ST_1|CODE_09003|SX_M|RISK_3|AGE_26|SES_2|SCO_2|CD4_1|DRUG_1|MET_NA|APP_1|RES_1|REC_0|VEN_1|CL_279|NAT_mex|2022-03-10",
        "ST":"ST_1",
        "RISK":"RISK_3",
        "MET":"MET_NA",
        "NAT":"NAT_mex"
      }
    },
    {
      "id":"ID_CEC-22-6743|ST_1|CODE_09003|SX_M|RISK_3|AGE_26|SES_2|SCO_2|CD4_1|DRUG_0|MET_NA|APP_0|RES_1|REC_0|VEN_0|CL_279|NAT_mex|2022-03-10",
      "cluster":233,
      "patient_attributes":{
        "ehars_uid":"ID_CEC-22-6743|ST_1|CODE_09003|SX_M|RISK_3|AGE_26|SES_2|SCO_2|CD4_1|DRUG_0|MET_NA|APP_0|RES_1|REC_0|VEN_0|CL_279|NAT_mex|2022-03-10",
        "ST":"ST_1",
        "RISK":"RISK_3",
        "MET":"MET_NA",
        "NAT":"NAT_mex"
      }
    },
    {
      "id":"ID_CEC-21-2564|ST_1|CODE_09007|SX_M|RISK_3|AGE_25|SES_1|SCO_3|CD4_1|DRUG_0|MET_NA|APP_1|RES_1|REC_0|VEN_NA|CL_409|NAT_mex|2021-02-05",
      "cluster":234,
      "patient_attributes":{
        "ehars_uid":"ID_CEC-21-2564|ST_1|CODE_09007|SX_M|RISK_3|AGE_25|SES_1|SCO_3|CD4_1|DRUG_0|MET_NA|APP_1|RES_1|REC_0|VEN_NA|CL_409|NAT_mex|2021-02-05",
        "ST":"ST_1",
        "RISK":"RISK_3",
        "MET":"MET_NA",
        "NAT":"NAT_mex"
      }
    },
    {
      "id":"ID_CEC-21-3461|ST_1|CODE_09015|SX_M|RISK_3|AGE_34|SES_2|SCO_2|CD4_1|DRUG_1|MET_NA|APP_0|RES_1|REC_0|VEN_0|CL_409|NAT_mex|2021-04-27",
      "cluster":234,
      "patient_attributes":{
        "ehars_uid":"ID_CEC-21-3461|ST_1|CODE_09015|SX_M|RISK_3|AGE_34|SES_2|SCO_2|CD4_1|DRUG_1|MET_NA|APP_0|RES_1|REC_0|VEN_0|CL_409|NAT_mex|2021-04-27",
        "ST":"ST_1",
        "RISK":"RISK_3",
        "MET":"MET_NA",
        "NAT":"NAT_mex"
      }
    },
    {
      "id":"ID_CEC-22-6681|ST_1|CODE_09007|SX_M|RISK_3|AGE_28|SES_2|SCO_3|CD4_2|DRUG_1|MET_NA|APP_0|RES_1|REC_0|VEN_1|CL_409|NAT_mex|2022-03-04",
      "cluster":234,
      "patient_attributes":{
        "ehars_uid":"ID_CEC-22-6681|ST_1|CODE_09007|SX_M|RISK_3|AGE_28|SES_2|SCO_3|CD4_2|DRUG_1|MET_NA|APP_0|RES_1|REC_0|VEN_1|CL_409|NAT_mex|2022-03-04",
        "ST":"ST_1",
        "RISK":"RISK_3",
        "MET":"MET_NA",
        "NAT":"NAT_mex"
      }
    },
    {
      "id":"ID_CEC-22-6683|ST_1|CODE_09007|SX_M|RISK_NA|AGE_20|SES_NA|SCO_2|CD4_1|DRUG_NA|MET_NA|APP_NA|RES_1|REC_0|VEN_NA|CL_409|NAT_mex|2022-03-04",
      "cluster":234,
      "patient_attributes":{
        "ehars_uid":"ID_CEC-22-6683|ST_1|CODE_09007|SX_M|RISK_NA|AGE_20|SES_NA|SCO_2|CD4_1|DRUG_NA|MET_NA|APP_NA|RES_1|REC_0|VEN_NA|CL_409|NAT_mex|2022-03-04",
        "ST":"ST_1",
        "RISK":"RISK_NA",
        "MET":"MET_NA",
        "NAT":"NAT_mex"
      }
    },
    {
      "id":"ID_CEC-21-2679|ST_1|CODE_09007|SX_M|RISK_3|AGE_30|SES_2|SCO_3|CD4_2|DRUG_1|MET_NA|APP_0|RES_2|REC_0|VEN_0|CL_565|NAT_mex|2021-02-17",
      "cluster":235,
      "patient_attributes":{
        "ehars_uid":"ID_CEC-21-2679|ST_1|CODE_09007|SX_M|RISK_3|AGE_30|SES_2|SCO_3|CD4_2|DRUG_1|MET_NA|APP_0|RES_2|REC_0|VEN_0|CL_565|NAT_mex|2021-02-17",
        "ST":"ST_1",
        "RISK":"RISK_3",
        "MET":"MET_NA",
        "NAT":"NAT_mex"
      }
    },
    {
      "id":"ID_CEC-21-4725|ST_2|CODE_15033|SX_M|RISK_2|AGE_44|SES_2|SCO_3|CD4_1|DRUG_0|MET_NA|APP_0|RES_2|REC_0|VEN_0|CL_565|NAT_mex|2021-09-01",
      "cluster":235,
      "patient_attributes":{
        "ehars_uid":"ID_CEC-21-4725|ST_2|CODE_15033|SX_M|RISK_2|AGE_44|SES_2|SCO_3|CD4_1|DRUG_0|MET_NA|APP_0|RES_2|REC_0|VEN_0|CL_565|NAT_mex|2021-09-01",
        "ST":"ST_2",
        "RISK":"RISK_2",
        "MET":"MET_NA",
        "NAT":"NAT_mex"
      }
    },
    {
      "id":"ID_CEC-22-8846|ST_1|CODE_07106|SX_M|RISK_3|AGE_31|SES_2|SCO_3|CD4_1|DRUG_1|MET_NA|APP_1|RES_2|REC_0|VEN_1|CL_NA|NAT_mex|2022-09-01",
      "cluster":235,
      "patient_attributes":{
        "ehars_uid":"ID_CEC-22-8846|ST_1|CODE_07106|SX_M|RISK_3|AGE_31|SES_2|SCO_3|CD4_1|DRUG_1|MET_NA|APP_1|RES_2|REC_0|VEN_1|CL_NA|NAT_mex|2022-09-01",
        "ST":"ST_1",
        "RISK":"RISK_3",
        "MET":"MET_NA",
        "NAT":"NAT_mex"
      }
    },
    {
      "id":"ID_CEC-22-9201|ST_2|CODE_15060|SX_M|RISK_3|AGE_34|SES_1|SCO_2|CD4_1|DRUG_1|MET_NA|APP_1|RES_2|REC_0|VEN_0|CL_565|NAT_mex|2022-10-04",
      "cluster":235,
      "patient_attributes":{
        "ehars_uid":"ID_CEC-22-9201|ST_2|CODE_15060|SX_M|RISK_3|AGE_34|SES_1|SCO_2|CD4_1|DRUG_1|MET_NA|APP_1|RES_2|REC_0|VEN_0|CL_565|NAT_mex|2022-10-04",
        "ST":"ST_2",
        "RISK":"RISK_3",
        "MET":"MET_NA",
        "NAT":"NAT_mex"
      }
    },
    {
      "id":"ID_CEC-21-2717|ST_1|CODE_07106|SX_M|RISK_3|AGE_26|SES_2|SCO_2|CD4_1|DRUG_0|MET_NA|APP_0|RES_1|REC_0|VEN_0|CL_628|NAT_mex|2021-02-19",
      "cluster":236,
      "patient_attributes":{
        "ehars_uid":"ID_CEC-21-2717|ST_1|CODE_07106|SX_M|RISK_3|AGE_26|SES_2|SCO_2|CD4_1|DRUG_0|MET_NA|APP_0|RES_1|REC_0|VEN_0|CL_628|NAT_mex|2021-02-19",
        "ST":"ST_1",
        "RISK":"RISK_3",
        "MET":"MET_NA",
        "NAT":"NAT_mex"
      }
    },
    {
      "id":"ID_CEC-21-2743|ST_1|CODE_07106|SX_M|RISK_3|AGE_29|SES_2|SCO_1|CD4_1|DRUG_0|MET_NA|APP_1|RES_1|REC_0|VEN_0|CL_628|NAT_mex|2021-02-23",
      "cluster":236,
      "patient_attributes":{
        "ehars_uid":"ID_CEC-21-2743|ST_1|CODE_07106|SX_M|RISK_3|AGE_29|SES_2|SCO_1|CD4_1|DRUG_0|MET_NA|APP_1|RES_1|REC_0|VEN_0|CL_628|NAT_mex|2021-02-23",
        "ST":"ST_1",
        "RISK":"RISK_3",
        "MET":"MET_NA",
        "NAT":"NAT_mex"
      }
    },
    {
      "id":"ID_CEC-21-3886|ST_1|CODE_07106|SX_M|RISK_3|AGE_48|SES_2|SCO_2|CD4_1|DRUG_0|MET_NA|APP_1|RES_1|REC_0|VEN_NA|CL_628|NAT_mex|2021-06-07",
      "cluster":236,
      "patient_attributes":{
        "ehars_uid":"ID_CEC-21-3886|ST_1|CODE_07106|SX_M|RISK_3|AGE_48|SES_2|SCO_2|CD4_1|DRUG_0|MET_NA|APP_1|RES_1|REC_0|VEN_NA|CL_628|NAT_mex|2021-06-07",
        "ST":"ST_1",
        "RISK":"RISK_3",
        "MET":"MET_NA",
        "NAT":"NAT_mex"
      }
    },
    {
      "id":"ID_CEC-21-4238|ST_1|CODE_07106|SX_M|RISK_3|AGE_29|SES_1|SCO_3|CD4_1|DRUG_1|MET_NA|APP_1|RES_1|REC_0|VEN_0|CL_NA|NAT_mex|2021-07-08",
      "cluster":236,
      "patient_attributes":{
        "ehars_uid":"ID_CEC-21-4238|ST_1|CODE_07106|SX_M|RISK_3|AGE_29|SES_1|SCO_3|CD4_1|DRUG_1|MET_NA|APP_1|RES_1|REC_0|VEN_0|CL_NA|NAT_mex|2021-07-08",
        "ST":"ST_1",
        "RISK":"RISK_3",
        "MET":"MET_NA",
        "NAT":"NAT_mex"
      }
    },
    {
      "id":"ID_CEC-21-3517|ST_1|CODE_09016|SX_M|RISK_3|AGE_28|SES_3|SCO_3|CD4_2|DRUG_1|MET_NA|APP_1|RES_1|REC_1|VEN_0|CL_292|NAT_mex|2021-05-03",
      "cluster":237,
      "patient_attributes":{
        "ehars_uid":"ID_CEC-21-3517|ST_1|CODE_09016|SX_M|RISK_3|AGE_28|SES_3|SCO_3|CD4_2|DRUG_1|MET_NA|APP_1|RES_1|REC_1|VEN_0|CL_292|NAT_mex|2021-05-03",
        "ST":"ST_1",
        "RISK":"RISK_3",
        "MET":"MET_NA",
        "NAT":"NAT_mex"
      }
    },
    {
      "id":"ID_CEC-22-8656|ST_1|CODE_09015|SX_M|RISK_3|AGE_33|SES_2|SCO_3|CD4_3|DRUG_1|MET_0|APP_1|RES_1|REC_0|VEN_1|CL_292|NAT_mex|2022-08-18",
      "cluster":237,
      "patient_attributes":{
        "ehars_uid":"ID_CEC-22-8656|ST_1|CODE_09015|SX_M|RISK_3|AGE_33|SES_2|SCO_3|CD4_3|DRUG_1|MET_0|APP_1|RES_1|REC_0|VEN_1|CL_292|NAT_mex|2022-08-18",
        "ST":"ST_1",
        "RISK":"RISK_3",
        "MET":"MET_0",
        "NAT":"NAT_mex"
      }
    },
    {
      "id":"ID_CEC-22-9040|ST_1|CODE_09016|SX_M|RISK_3|AGE_42|SES_2|SCO_3|CD4_2|DRUG_1|MET_NA|APP_1|RES_1|REC_0|VEN_1|CL_292|NAT_mex|2022-09-22",
      "cluster":237,
      "patient_attributes":{
        "ehars_uid":"ID_CEC-22-9040|ST_1|CODE_09016|SX_M|RISK_3|AGE_42|SES_2|SCO_3|CD4_2|DRUG_1|MET_NA|APP_1|RES_1|REC_0|VEN_1|CL_292|NAT_mex|2022-09-22",
        "ST":"ST_1",
        "RISK":"RISK_3",
        "MET":"MET_NA",
        "NAT":"NAT_mex"
      }
    },
    {
      "id":"ID_CEC-21-2736|ST_1|CODE_09014|SX_M|RISK_3|AGE_41|SES_1|SCO_3|CD4_1|DRUG_0|MET_NA|APP_1|RES_1|REC_0|VEN_0|CL_292|NAT_mex|2021-02-23",
      "cluster":237,
      "patient_attributes":{
        "ehars_uid":"ID_CEC-21-2736|ST_1|CODE_09014|SX_M|RISK_3|AGE_41|SES_1|SCO_3|CD4_1|DRUG_0|MET_NA|APP_1|RES_1|REC_0|VEN_0|CL_292|NAT_mex|2021-02-23",
        "ST":"ST_1",
        "RISK":"RISK_3",
        "MET":"MET_NA",
        "NAT":"NAT_mex"
      }
    },
    {
      "id":"ID_CEC-21-2935|ST_1|CODE_09006|SX_M|RISK_2|AGE_57|SES_1|SCO_1|CD4_1|DRUG_0|MET_NA|APP_0|RES_1|REC_0|VEN_0|CL_NA|NAT_mex|2021-03-11",
      "cluster":238,
      "patient_attributes":{
        "ehars_uid":"ID_CEC-21-2935|ST_1|CODE_09006|SX_M|RISK_2|AGE_57|SES_1|SCO_1|CD4_1|DRUG_0|MET_NA|APP_0|RES_1|REC_0|VEN_0|CL_NA|NAT_mex|2021-03-11",
        "ST":"ST_1",
        "RISK":"RISK_2",
        "MET":"MET_NA",
        "NAT":"NAT_mex"
      }
    },
    {
      "id":"ID_CEC-21-4806|ST_1|CODE_09007|SX_F|RISK_NA|AGE_27|SES_1|SCO_1|CD4_1|DRUG_NA|MET_NA|APP_NA|RES_3|REC_0|VEN_NA|CL_522|NAT_mex|2021-09-08",
      "cluster":238,
      "patient_attributes":{
        "ehars_uid":"ID_CEC-21-4806|ST_1|CODE_09007|SX_F|RISK_NA|AGE_27|SES_1|SCO_1|CD4_1|DRUG_NA|MET_NA|APP_NA|RES_3|REC_0|VEN_NA|CL_522|NAT_mex|2021-09-08",
        "ST":"ST_1",
        "RISK":"RISK_NA",
        "MET":"MET_NA",
        "NAT":"NAT_mex"
      }
    },
    {
      "id":"ID_CEC-21-5924|ST_2|CODE_15058|SX_M|RISK_NA|AGE_45|SES_NA|SCO_NA|CD4_1|DRUG_NA|MET_NA|APP_NA|RES_1|REC_0|VEN_NA|CL_522|NAT_NA|2021-12-14",
      "cluster":238,
      "patient_attributes":{
        "ehars_uid":"ID_CEC-21-5924|ST_2|CODE_15058|SX_M|RISK_NA|AGE_45|SES_NA|SCO_NA|CD4_1|DRUG_NA|MET_NA|APP_NA|RES_1|REC_0|VEN_NA|CL_522|NAT_NA|2021-12-14",
        "ST":"ST_2",
        "RISK":"RISK_NA",
        "MET":"MET_NA",
        "NAT":"NAT_NA"
      }
    },
    {
      "id":"ID_CEC-22-8422|ST_1|CODE_09007|SX_M|RISK_2|AGE_51|SES_1|SCO_2|CD4_1|DRUG_1|MET_NA|APP_0|RES_1|REC_0|VEN_0|CL_522|NAT_mex|2022-08-01",
      "cluster":238,
      "patient_attributes":{
        "ehars_uid":"ID_CEC-22-8422|ST_1|CODE_09007|SX_M|RISK_2|AGE_51|SES_1|SCO_2|CD4_1|DRUG_1|MET_NA|APP_0|RES_1|REC_0|VEN_0|CL_522|NAT_mex|2022-08-01",
        "ST":"ST_1",
        "RISK":"RISK_2",
        "MET":"MET_NA",
        "NAT":"NAT_mex"
      }
    },
    {
      "id":"ID_CEC-21-3000|ST_2|CODE_15109|SX_M|RISK_3|AGE_25|SES_2|SCO_3|CD4_2|DRUG_1|MET_NA|APP_1|RES_2|REC_0|VEN_0|CL_499|NAT_mex|2021-03-18",
      "cluster":239,
      "patient_attributes":{
        "ehars_uid":"ID_CEC-21-3000|ST_2|CODE_15109|SX_M|RISK_3|AGE_25|SES_2|SCO_3|CD4_2|DRUG_1|MET_NA|APP_1|RES_2|REC_0|VEN_0|CL_499|NAT_mex|2021-03-18",
        "ST":"ST_2",
        "RISK":"RISK_3",
        "MET":"MET_NA",
        "NAT":"NAT_mex"
      }
    },
    {
      "id":"ID_CEC-21-3302|ST_1|CODE_09002|SX_M|RISK_3|AGE_23|SES_2|SCO_2|CD4_2|DRUG_0|MET_NA|APP_0|RES_2|REC_0|VEN_0|CL_499|NAT_mex|2021-04-14",
      "cluster":239,
      "patient_attributes":{
        "ehars_uid":"ID_CEC-21-3302|ST_1|CODE_09002|SX_M|RISK_3|AGE_23|SES_2|SCO_2|CD4_2|DRUG_0|MET_NA|APP_0|RES_2|REC_0|VEN_0|CL_499|NAT_mex|2021-04-14",
        "ST":"ST_1",
        "RISK":"RISK_3",
        "MET":"MET_NA",
        "NAT":"NAT_mex"
      }
    },
    {
      "id":"ID_CEC-21-5296|ST_2|CODE_15109|SX_M|RISK_3|AGE_35|SES_2|SCO_3|CD4_1|DRUG_1|MET_NA|APP_0|RES_2|REC_0|VEN_NA|CL_499|NAT_mex|2021-10-20",
      "cluster":239,
      "patient_attributes":{
        "ehars_uid":"ID_CEC-21-5296|ST_2|CODE_15109|SX_M|RISK_3|AGE_35|SES_2|SCO_3|CD4_1|DRUG_1|MET_NA|APP_0|RES_2|REC_0|VEN_NA|CL_499|NAT_mex|2021-10-20",
        "ST":"ST_2",
        "RISK":"RISK_3",
        "MET":"MET_NA",
        "NAT":"NAT_mex"
      }
    },
    {
      "id":"ID_CEC-22-8844|ST_1|CODE_09008|SX_F|RISK_1|AGE_21|SES_2|SCO_2|CD4_1|DRUG_1|MET_NA|APP_1|RES_2|REC_0|VEN_1|CL_499|NAT_mex|2022-08-31",
      "cluster":239,
      "patient_attributes":{
        "ehars_uid":"ID_CEC-22-8844|ST_1|CODE_09008|SX_F|RISK_1|AGE_21|SES_2|SCO_2|CD4_1|DRUG_1|MET_NA|APP_1|RES_2|REC_0|VEN_1|CL_499|NAT_mex|2022-08-31",
        "ST":"ST_1",
        "RISK":"RISK_1",
        "MET":"MET_NA",
        "NAT":"NAT_mex"
      }
    },
    {
      "id":"ID_CEC-21-3035|ST_1|CODE_09016|SX_M|RISK_3|AGE_39|SES_2|SCO_3|CD4_1|DRUG_1|MET_NA|APP_0|RES_1|REC_0|VEN_0|CL_1250|NAT_mex|2021-03-22",
      "cluster":240,
      "patient_attributes":{
        "ehars_uid":"ID_CEC-21-3035|ST_1|CODE_09016|SX_M|RISK_3|AGE_39|SES_2|SCO_3|CD4_1|DRUG_1|MET_NA|APP_0|RES_1|REC_0|VEN_0|CL_1250|NAT_mex|2021-03-22",
        "ST":"ST_1",
        "RISK":"RISK_3",
        "MET":"MET_NA",
        "NAT":"NAT_mex"
      }
    },
    {
      "id":"ID_CEC-21-3588|ST_2|CODE_15057|SX_M|RISK_3|AGE_25|SES_2|SCO_2|CD4_1|DRUG_1|MET_NA|APP_1|RES_1|REC_0|VEN_1|CL_1250|NAT_mex|2021-05-10",
      "cluster":240,
      "patient_attributes":{
        "ehars_uid":"ID_CEC-21-3588|ST_2|CODE_15057|SX_M|RISK_3|AGE_25|SES_2|SCO_2|CD4_1|DRUG_1|MET_NA|APP_1|RES_1|REC_0|VEN_1|CL_1250|NAT_mex|2021-05-10",
        "ST":"ST_2",
        "RISK":"RISK_3",
        "MET":"MET_NA",
        "NAT":"NAT_mex"
      }
    },
    {
      "id":"ID_CEC-22-8185|ST_1|CODE_09014|SX_M|RISK_NA|AGE_33|SES_NA|SCO_NA|CD4_2|DRUG_NA|MET_NA|APP_NA|RES_2|REC_0|VEN_NA|CL_NA|NAT_NA|2022-07-04",
      "cluster":240,
      "patient_attributes":{
        "ehars_uid":"ID_CEC-22-8185|ST_1|CODE_09014|SX_M|RISK_NA|AGE_33|SES_NA|SCO_NA|CD4_2|DRUG_NA|MET_NA|APP_NA|RES_2|REC_0|VEN_NA|CL_NA|NAT_NA|2022-07-04",
        "ST":"ST_1",
        "RISK":"RISK_NA",
        "MET":"MET_NA",
        "NAT":"NAT_NA"
      }
    },
    {
      "id":"ID_CEC-22-9650|ST_1|CODE_09014|SX_M|RISK_3|AGE_33|SES_2|SCO_3|CD4_1|DRUG_1|MET_NA|APP_1|RES_1|REC_0|VEN_1|CL_1250|NAT_mex|2022-11-23",
      "cluster":240,
      "patient_attributes":{
        "ehars_uid":"ID_CEC-22-9650|ST_1|CODE_09014|SX_M|RISK_3|AGE_33|SES_2|SCO_3|CD4_1|DRUG_1|MET_NA|APP_1|RES_1|REC_0|VEN_1|CL_1250|NAT_mex|2022-11-23",
        "ST":"ST_1",
        "RISK":"RISK_3",
        "MET":"MET_NA",
        "NAT":"NAT_mex"
      }
    },
    {
      "id":"ID_CEC-21-3102|ST_1|CODE_09015|SX_M|RISK_3|AGE_26|SES_1|SCO_3|CD4_2|DRUG_1|MET_NA|APP_1|RES_1|REC_1|VEN_0|CL_375|NAT_ven|2021-03-26",
      "cluster":241,
      "patient_attributes":{
        "ehars_uid":"ID_CEC-21-3102|ST_1|CODE_09015|SX_M|RISK_3|AGE_26|SES_1|SCO_3|CD4_2|DRUG_1|MET_NA|APP_1|RES_1|REC_1|VEN_0|CL_375|NAT_ven|2021-03-26",
        "ST":"ST_1",
        "RISK":"RISK_3",
        "MET":"MET_NA",
        "NAT":"NAT_ven"
      }
    },
    {
      "id":"ID_CEC-22-7551|ST_1|CODE_09007|SX_M|RISK_3|AGE_52|SES_2|SCO_2|CD4_2|DRUG_1|MET_NA|APP_0|RES_1|REC_1|VEN_1|CL_375|NAT_mex|2022-05-16",
      "cluster":241,
      "patient_attributes":{
        "ehars_uid":"ID_CEC-22-7551|ST_1|CODE_09007|SX_M|RISK_3|AGE_52|SES_2|SCO_2|CD4_2|DRUG_1|MET_NA|APP_0|RES_1|REC_1|VEN_1|CL_375|NAT_mex|2022-05-16",
        "ST":"ST_1",
        "RISK":"RISK_3",
        "MET":"MET_NA",
        "NAT":"NAT_mex"
      }
    },
    {
      "id":"ID_CEC-22-8300|ST_1|CODE_09003|SX_M|RISK_3|AGE_38|SES_1|SCO_3|CD4_2|DRUG_1|MET_NA|APP_0|RES_1|REC_0|VEN_0|CL_375|NAT_mex|2022-07-14",
      "cluster":241,
      "patient_attributes":{
        "ehars_uid":"ID_CEC-22-8300|ST_1|CODE_09003|SX_M|RISK_3|AGE_38|SES_1|SCO_3|CD4_2|DRUG_1|MET_NA|APP_0|RES_1|REC_0|VEN_0|CL_375|NAT_mex|2022-07-14",
        "ST":"ST_1",
        "RISK":"RISK_3",
        "MET":"MET_NA",
        "NAT":"NAT_mex"
      }
    },
    {
      "id":"ID_CEC-22-8301|ST_1|CODE_09014|SX_M|RISK_3|AGE_33|SES_1|SCO_3|CD4_2|DRUG_1|MET_NA|APP_1|RES_1|REC_0|VEN_0|CL_375|NAT_mex|2022-07-14",
      "cluster":241,
      "patient_attributes":{
        "ehars_uid":"ID_CEC-22-8301|ST_1|CODE_09014|SX_M|RISK_3|AGE_33|SES_1|SCO_3|CD4_2|DRUG_1|MET_NA|APP_1|RES_1|REC_0|VEN_0|CL_375|NAT_mex|2022-07-14",
        "ST":"ST_1",
        "RISK":"RISK_3",
        "MET":"MET_NA",
        "NAT":"NAT_mex"
      }
    },
    {
      "id":"ID_CEC-21-3107|ST_1|CODE_09006|SX_M|RISK_3|AGE_22|SES_1|SCO_2|CD4_2|DRUG_0|MET_NA|APP_1|RES_1|REC_1|VEN_0|CL_502|NAT_mex|2021-03-29",
      "cluster":242,
      "patient_attributes":{
        "ehars_uid":"ID_CEC-21-3107|ST_1|CODE_09006|SX_M|RISK_3|AGE_22|SES_1|SCO_2|CD4_2|DRUG_0|MET_NA|APP_1|RES_1|REC_1|VEN_0|CL_502|NAT_mex|2021-03-29",
        "ST":"ST_1",
        "RISK":"RISK_3",
        "MET":"MET_NA",
        "NAT":"NAT_mex"
      }
    },
    {
      "id":"ID_CEC-21-5481|ST_2|CODE_15104|SX_M|RISK_3|AGE_22|SES_1|SCO_2|CD4_2|DRUG_1|MET_NA|APP_0|RES_1|REC_0|VEN_0|CL_502|NAT_mex|2021-11-08",
      "cluster":242,
      "patient_attributes":{
        "ehars_uid":"ID_CEC-21-5481|ST_2|CODE_15104|SX_M|RISK_3|AGE_22|SES_1|SCO_2|CD4_2|DRUG_1|MET_NA|APP_0|RES_1|REC_0|VEN_0|CL_502|NAT_mex|2021-11-08",
        "ST":"ST_2",
        "RISK":"RISK_3",
        "MET":"MET_NA",
        "NAT":"NAT_mex"
      }
    },
    {
      "id":"ID_CEC-21-5726|ST_1|CODE_09015|SX_M|RISK_3|AGE_26|SES_2|SCO_3|CD4_2|DRUG_1|MET_NA|APP_1|RES_1|REC_0|VEN_0|CL_502|NAT_mex|2021-11-29",
      "cluster":242,
      "patient_attributes":{
        "ehars_uid":"ID_CEC-21-5726|ST_1|CODE_09015|SX_M|RISK_3|AGE_26|SES_2|SCO_3|CD4_2|DRUG_1|MET_NA|APP_1|RES_1|REC_0|VEN_0|CL_502|NAT_mex|2021-11-29",
        "ST":"ST_1",
        "RISK":"RISK_3",
        "MET":"MET_NA",
        "NAT":"NAT_mex"
      }
    },
    {
      "id":"ID_CEC-22-6125|ST_1|CODE_09010|SX_M|RISK_3|AGE_25|SES_3|SCO_3|CD4_1|DRUG_1|MET_NA|APP_1|RES_1|REC_0|VEN_0|CL_502|NAT_mex|2022-01-14",
      "cluster":242,
      "patient_attributes":{
        "ehars_uid":"ID_CEC-22-6125|ST_1|CODE_09010|SX_M|RISK_3|AGE_25|SES_3|SCO_3|CD4_1|DRUG_1|MET_NA|APP_1|RES_1|REC_0|VEN_0|CL_502|NAT_mex|2022-01-14",
        "ST":"ST_1",
        "RISK":"RISK_3",
        "MET":"MET_NA",
        "NAT":"NAT_mex"
      }
    },
    {
      "id":"ID_CEC-21-3138|ST_1|CODE_09012|SX_M|RISK_3|AGE_26|SES_1|SCO_2|CD4_2|DRUG_1|MET_1|APP_1|RES_1|REC_0|VEN_0|CL_503|NAT_mex|2021-03-30",
      "cluster":243,
      "patient_attributes":{
        "ehars_uid":"ID_CEC-21-3138|ST_1|CODE_09012|SX_M|RISK_3|AGE_26|SES_1|SCO_2|CD4_2|DRUG_1|MET_1|APP_1|RES_1|REC_0|VEN_0|CL_503|NAT_mex|2021-03-30",
        "ST":"ST_1",
        "RISK":"RISK_3",
        "MET":"MET_1",
        "NAT":"NAT_mex"
      }
    },
    {
      "id":"ID_CEC-21-3139|ST_1|CODE_09015|SX_M|RISK_3|AGE_27|SES_1|SCO_3|CD4_3|DRUG_1|MET_NA|APP_0|RES_1|REC_1|VEN_0|CL_503|NAT_mex|2021-03-30",
      "cluster":243,
      "patient_attributes":{
        "ehars_uid":"ID_CEC-21-3139|ST_1|CODE_09015|SX_M|RISK_3|AGE_27|SES_1|SCO_3|CD4_3|DRUG_1|MET_NA|APP_0|RES_1|REC_1|VEN_0|CL_503|NAT_mex|2021-03-30",
        "ST":"ST_1",
        "RISK":"RISK_3",
        "MET":"MET_NA",
        "NAT":"NAT_mex"
      }
    },
    {
      "id":"ID_CEC-21-3892|ST_1|CODE_09002|SX_M|RISK_3|AGE_27|SES_2|SCO_2|CD4_3|DRUG_1|MET_NA|APP_1|RES_1|REC_1|VEN_1|CL_503|NAT_mex|2021-06-07",
      "cluster":243,
      "patient_attributes":{
        "ehars_uid":"ID_CEC-21-3892|ST_1|CODE_09002|SX_M|RISK_3|AGE_27|SES_2|SCO_2|CD4_3|DRUG_1|MET_NA|APP_1|RES_1|REC_1|VEN_1|CL_503|NAT_mex|2021-06-07",
        "ST":"ST_1",
        "RISK":"RISK_3",
        "MET":"MET_NA",
        "NAT":"NAT_mex"
      }
    },
    {
      "id":"ID_CEC-21-4996|ST_1|CODE_09010|SX_M|RISK_3|AGE_33|SES_1|SCO_2|CD4_1|DRUG_1|MET_1|APP_1|RES_1|REC_0|VEN_1|CL_503|NAT_mex|2021-09-27",
      "cluster":243,
      "patient_attributes":{
        "ehars_uid":"ID_CEC-21-4996|ST_1|CODE_09010|SX_M|RISK_3|AGE_33|SES_1|SCO_2|CD4_1|DRUG_1|MET_1|APP_1|RES_1|REC_0|VEN_1|CL_503|NAT_mex|2021-09-27",
        "ST":"ST_1",
        "RISK":"RISK_3",
        "MET":"MET_1",
        "NAT":"NAT_mex"
      }
    },
    {
      "id":"ID_CEC-22-6647|ST_1|CODE_09006|SX_M|RISK_3|AGE_43|SES_1|SCO_3|CD4_1|DRUG_0|MET_NA|APP_0|RES_1|REC_0|VEN_0|CL_505|NAT_mex|2022-03-01",
      "cluster":244,
      "patient_attributes":{
        "ehars_uid":"ID_CEC-22-6647|ST_1|CODE_09006|SX_M|RISK_3|AGE_43|SES_1|SCO_3|CD4_1|DRUG_0|MET_NA|APP_0|RES_1|REC_0|VEN_0|CL_505|NAT_mex|2022-03-01",
        "ST":"ST_1",
        "RISK":"RISK_3",
        "MET":"MET_NA",
        "NAT":"NAT_mex"
      }
    },
    {
      "id":"ID_CEC-21-3287|ST_1|CODE_09007|SX_M|RISK_3|AGE_25|SES_1|SCO_2|CD4_2|DRUG_0|MET_NA|APP_NA|RES_1|REC_0|VEN_0|CL_505|NAT_mex|2021-04-12",
      "cluster":244,
      "patient_attributes":{
        "ehars_uid":"ID_CEC-21-3287|ST_1|CODE_09007|SX_M|RISK_3|AGE_25|SES_1|SCO_2|CD4_2|DRUG_0|MET_NA|APP_NA|RES_1|REC_0|VEN_0|CL_505|NAT_mex|2021-04-12",
        "ST":"ST_1",
        "RISK":"RISK_3",
        "MET":"MET_NA",
        "NAT":"NAT_mex"
      }
    },
    {
      "id":"ID_CEC-21-4597|ST_1|CODE_09002|SX_M|RISK_3|AGE_32|SES_2|SCO_2|CD4_2|DRUG_0|MET_NA|APP_1|RES_1|REC_0|VEN_0|CL_505|NAT_mex|2021-08-17",
      "cluster":244,
      "patient_attributes":{
        "ehars_uid":"ID_CEC-21-4597|ST_1|CODE_09002|SX_M|RISK_3|AGE_32|SES_2|SCO_2|CD4_2|DRUG_0|MET_NA|APP_1|RES_1|REC_0|VEN_0|CL_505|NAT_mex|2021-08-17",
        "ST":"ST_1",
        "RISK":"RISK_3",
        "MET":"MET_NA",
        "NAT":"NAT_mex"
      }
    },
    {
      "id":"ID_CEC-22-7809|ST_1|CODE_09014|SX_M|RISK_3|AGE_39|SES_1|SCO_2|CD4_3|DRUG_1|MET_NA|APP_1|RES_1|REC_0|VEN_0|CL_505|NAT_mex|2022-06-01",
      "cluster":244,
      "patient_attributes":{
        "ehars_uid":"ID_CEC-22-7809|ST_1|CODE_09014|SX_M|RISK_3|AGE_39|SES_1|SCO_2|CD4_3|DRUG_1|MET_NA|APP_1|RES_1|REC_0|VEN_0|CL_505|NAT_mex|2022-06-01",
        "ST":"ST_1",
        "RISK":"RISK_3",
        "MET":"MET_NA",
        "NAT":"NAT_mex"
      }
    },
    {
      "id":"ID_CEC-21-3479|ST_1|CODE_09005|SX_M|RISK_3|AGE_25|SES_1|SCO_3|CD4_2|DRUG_1|MET_NA|APP_1|RES_6|REC_0|VEN_0|CL_567|NAT_mex|2021-04-29",
      "cluster":245,
      "patient_attributes":{
        "ehars_uid":"ID_CEC-21-3479|ST_1|CODE_09005|SX_M|RISK_3|AGE_25|SES_1|SCO_3|CD4_2|DRUG_1|MET_NA|APP_1|RES_6|REC_0|VEN_0|CL_567|NAT_mex|2021-04-29",
        "ST":"ST_1",
        "RISK":"RISK_3",
        "MET":"MET_NA",
        "NAT":"NAT_mex"
      }
    },
    {
      "id":"ID_CEC-21-3535|ST_1|CODE_09015|SX_M|RISK_3|AGE_20|SES_2|SCO_2|CD4_1|DRUG_1|MET_NA|APP_0|RES_6|REC_0|VEN_0|CL_567|NAT_mex|2021-05-04",
      "cluster":245,
      "patient_attributes":{
        "ehars_uid":"ID_CEC-21-3535|ST_1|CODE_09015|SX_M|RISK_3|AGE_20|SES_2|SCO_2|CD4_1|DRUG_1|MET_NA|APP_0|RES_6|REC_0|VEN_0|CL_567|NAT_mex|2021-05-04",
        "ST":"ST_1",
        "RISK":"RISK_3",
        "MET":"MET_NA",
        "NAT":"NAT_mex"
      }
    },
    {
      "id":"ID_CEC-22-9584|ST_1|CODE_09005|SX_M|RISK_3|AGE_22|SES_1|SCO_2|CD4_3|DRUG_1|MET_NA|APP_1|RES_6|REC_0|VEN_1|CL_567|NAT_mex|2022-11-15",
      "cluster":245,
      "patient_attributes":{
        "ehars_uid":"ID_CEC-22-9584|ST_1|CODE_09005|SX_M|RISK_3|AGE_22|SES_1|SCO_2|CD4_3|DRUG_1|MET_NA|APP_1|RES_6|REC_0|VEN_1|CL_567|NAT_mex|2022-11-15",
        "ST":"ST_1",
        "RISK":"RISK_3",
        "MET":"MET_NA",
        "NAT":"NAT_mex"
      }
    },
    {
      "id":"ID_CEC-22-9631|ST_2|CODE_15033|SX_M|RISK_3|AGE_32|SES_2|SCO_2|CD4_1|DRUG_0|MET_NA|APP_1|RES_1|REC_0|VEN_NA|CL_567|NAT_mex|2022-11-22",
      "cluster":245,
      "patient_attributes":{
        "ehars_uid":"ID_CEC-22-9631|ST_2|CODE_15033|SX_M|RISK_3|AGE_32|SES_2|SCO_2|CD4_1|DRUG_0|MET_NA|APP_1|RES_1|REC_0|VEN_NA|CL_567|NAT_mex|2022-11-22",
        "ST":"ST_2",
        "RISK":"RISK_3",
        "MET":"MET_NA",
        "NAT":"NAT_mex"
      }
    },
    {
      "id":"ID_CEC-21-3520|ST_1|CODE_07106|SX_M|RISK_3|AGE_40|SES_2|SCO_3|CD4_1|DRUG_0|MET_NA|APP_0|RES_2|REC_0|VEN_0|CL_508|NAT_mex|2021-05-03",
      "cluster":246,
      "patient_attributes":{
        "ehars_uid":"ID_CEC-21-3520|ST_1|CODE_07106|SX_M|RISK_3|AGE_40|SES_2|SCO_3|CD4_1|DRUG_0|MET_NA|APP_0|RES_2|REC_0|VEN_0|CL_508|NAT_mex|2021-05-03",
        "ST":"ST_1",
        "RISK":"RISK_3",
        "MET":"MET_NA",
        "NAT":"NAT_mex"
      }
    },
    {
      "id":"ID_CEC-22-6718|ST_2|CODE_15035|SX_M|RISK_3|AGE_40|SES_1|SCO_3|CD4_1|DRUG_1|MET_NA|APP_0|RES_2|REC_0|VEN_1|CL_508|NAT_mex|2022-03-07",
      "cluster":246,
      "patient_attributes":{
        "ehars_uid":"ID_CEC-22-6718|ST_2|CODE_15035|SX_M|RISK_3|AGE_40|SES_1|SCO_3|CD4_1|DRUG_1|MET_NA|APP_0|RES_2|REC_0|VEN_1|CL_508|NAT_mex|2022-03-07",
        "ST":"ST_2",
        "RISK":"RISK_3",
        "MET":"MET_NA",
        "NAT":"NAT_mex"
      }
    },
    {
      "id":"ID_CEC-22-6862|ST_2|CODE_15035|SX_M|RISK_3|AGE_38|SES_1|SCO_3|CD4_1|DRUG_1|MET_NA|APP_0|RES_2|REC_0|VEN_0|CL_508|NAT_mex|2022-03-18",
      "cluster":246,
      "patient_attributes":{
        "ehars_uid":"ID_CEC-22-6862|ST_2|CODE_15035|SX_M|RISK_3|AGE_38|SES_1|SCO_3|CD4_1|DRUG_1|MET_NA|APP_0|RES_2|REC_0|VEN_0|CL_508|NAT_mex|2022-03-18",
        "ST":"ST_2",
        "RISK":"RISK_3",
        "MET":"MET_NA",
        "NAT":"NAT_mex"
      }
    },
    {
      "id":"ID_CEC-22-7065|ST_2|CODE_15035|SX_M|RISK_3|AGE_33|SES_2|SCO_3|CD4_2|DRUG_NA|MET_NA|APP_1|RES_2|REC_0|VEN_0|CL_508|NAT_mex|2022-04-05",
      "cluster":246,
      "patient_attributes":{
        "ehars_uid":"ID_CEC-22-7065|ST_2|CODE_15035|SX_M|RISK_3|AGE_33|SES_2|SCO_3|CD4_2|DRUG_NA|MET_NA|APP_1|RES_2|REC_0|VEN_0|CL_508|NAT_mex|2022-04-05",
        "ST":"ST_2",
        "RISK":"RISK_3",
        "MET":"MET_NA",
        "NAT":"NAT_mex"
      }
    },
    {
      "id":"ID_CEC-21-4980|ST_1|CODE_09015|SX_M|RISK_3|AGE_24|SES_2|SCO_2|CD4_1|DRUG_1|MET_NA|APP_1|RES_2|REC_0|VEN_1|CL_510|NAT_mex|2021-09-27",
      "cluster":247,
      "patient_attributes":{
        "ehars_uid":"ID_CEC-21-4980|ST_1|CODE_09015|SX_M|RISK_3|AGE_24|SES_2|SCO_2|CD4_1|DRUG_1|MET_NA|APP_1|RES_2|REC_0|VEN_1|CL_510|NAT_mex|2021-09-27",
        "ST":"ST_1",
        "RISK":"RISK_3",
        "MET":"MET_NA",
        "NAT":"NAT_mex"
      }
    },
    {
      "id":"ID_CEC-21-3653|ST_1|CODE_09005|SX_M|RISK_3|AGE_22|SES_1|SCO_2|CD4_2|DRUG_1|MET_NA|APP_1|RES_2|REC_0|VEN_0|CL_510|NAT_mex|2021-05-18",
      "cluster":247,
      "patient_attributes":{
        "ehars_uid":"ID_CEC-21-3653|ST_1|CODE_09005|SX_M|RISK_3|AGE_22|SES_1|SCO_2|CD4_2|DRUG_1|MET_NA|APP_1|RES_2|REC_0|VEN_0|CL_510|NAT_mex|2021-05-18",
        "ST":"ST_1",
        "RISK":"RISK_3",
        "MET":"MET_NA",
        "NAT":"NAT_mex"
      }
    },
    {
      "id":"ID_CEC-21-5106|ST_1|CODE_09007|SX_M|RISK_3|AGE_32|SES_1|SCO_2|CD4_1|DRUG_0|MET_NA|APP_1|RES_2|REC_0|VEN_1|CL_510|NAT_mex|2021-10-05",
      "cluster":247,
      "patient_attributes":{
        "ehars_uid":"ID_CEC-21-5106|ST_1|CODE_09007|SX_M|RISK_3|AGE_32|SES_1|SCO_2|CD4_1|DRUG_0|MET_NA|APP_1|RES_2|REC_0|VEN_1|CL_510|NAT_mex|2021-10-05",
        "ST":"ST_1",
        "RISK":"RISK_3",
        "MET":"MET_NA",
        "NAT":"NAT_mex"
      }
    },
    {
      "id":"ID_CEC-21-5315|ST_1|CODE_09007|SX_M|RISK_3|AGE_31|SES_1|SCO_2|CD4_2|DRUG_0|MET_NA|APP_0|RES_2|REC_0|VEN_1|CL_510|NAT_mex|2021-10-22",
      "cluster":247,
      "patient_attributes":{
        "ehars_uid":"ID_CEC-21-5315|ST_1|CODE_09007|SX_M|RISK_3|AGE_31|SES_1|SCO_2|CD4_2|DRUG_0|MET_NA|APP_0|RES_2|REC_0|VEN_1|CL_510|NAT_mex|2021-10-22",
        "ST":"ST_1",
        "RISK":"RISK_3",
        "MET":"MET_NA",
        "NAT":"NAT_mex"
      }
    },
    {
      "id":"ID_CEC-21-3697|ST_1|CODE_09016|SX_F|RISK_1|AGE_21|SES_2|SCO_2|CD4_2|DRUG_0|MET_NA|APP_NA|RES_1|REC_0|VEN_NA|CL_511|NAT_mex|2021-05-19",
      "cluster":248,
      "patient_attributes":{
        "ehars_uid":"ID_CEC-21-3697|ST_1|CODE_09016|SX_F|RISK_1|AGE_21|SES_2|SCO_2|CD4_2|DRUG_0|MET_NA|APP_NA|RES_1|REC_0|VEN_NA|CL_511|NAT_mex|2021-05-19",
        "ST":"ST_1",
        "RISK":"RISK_1",
        "MET":"MET_NA",
        "NAT":"NAT_mex"
      }
    },
    {
      "id":"ID_CEC-21-3698|ST_1|CODE_09016|SX_M|RISK_NA|AGE_38|SES_NA|SCO_NA|CD4_1|DRUG_NA|MET_NA|APP_NA|RES_1|REC_0|VEN_NA|CL_511|NAT_NA|2021-05-19",
      "cluster":248,
      "patient_attributes":{
        "ehars_uid":"ID_CEC-21-3698|ST_1|CODE_09016|SX_M|RISK_NA|AGE_38|SES_NA|SCO_NA|CD4_1|DRUG_NA|MET_NA|APP_NA|RES_1|REC_0|VEN_NA|CL_511|NAT_NA|2021-05-19",
        "ST":"ST_1",
        "RISK":"RISK_NA",
        "MET":"MET_NA",
        "NAT":"NAT_NA"
      }
    },
    {
      "id":"ID_CEC-21-3733|ST_1|CODE_09016|SX_F|RISK_1|AGE_36|SES_2|SCO_3|CD4_3|DRUG_0|MET_NA|APP_NA|RES_1|REC_0|VEN_NA|CL_511|NAT_mex|2021-05-21",
      "cluster":248,
      "patient_attributes":{
        "ehars_uid":"ID_CEC-21-3733|ST_1|CODE_09016|SX_F|RISK_1|AGE_36|SES_2|SCO_3|CD4_3|DRUG_0|MET_NA|APP_NA|RES_1|REC_0|VEN_NA|CL_511|NAT_mex|2021-05-21",
        "ST":"ST_1",
        "RISK":"RISK_1",
        "MET":"MET_NA",
        "NAT":"NAT_mex"
      }
    },
    {
      "id":"ID_CEC-21-4258|ST_1|CODE_07106|SX_F|RISK_1|AGE_36|SES_1|SCO_3|CD4_1|DRUG_0|MET_NA|APP_NA|RES_1|REC_0|VEN_NA|CL_511|NAT_mex|2021-07-09",
      "cluster":248,
      "patient_attributes":{
        "ehars_uid":"ID_CEC-21-4258|ST_1|CODE_07106|SX_F|RISK_1|AGE_36|SES_1|SCO_3|CD4_1|DRUG_0|MET_NA|APP_NA|RES_1|REC_0|VEN_NA|CL_511|NAT_mex|2021-07-09",
        "ST":"ST_1",
        "RISK":"RISK_1",
        "MET":"MET_NA",
        "NAT":"NAT_mex"
      }
    },
    {
      "id":"ID_CEC-22-8449|ST_1|CODE_09015|SX_M|RISK_3|AGE_40|SES_1|SCO_2|CD4_1|DRUG_1|MET_NA|APP_1|RES_1|REC_0|VEN_0|CL_472|NAT_NA|2022-08-02",
      "cluster":249,
      "patient_attributes":{
        "ehars_uid":"ID_CEC-22-8449|ST_1|CODE_09015|SX_M|RISK_3|AGE_40|SES_1|SCO_2|CD4_1|DRUG_1|MET_NA|APP_1|RES_1|REC_0|VEN_0|CL_472|NAT_NA|2022-08-02",
        "ST":"ST_1",
        "RISK":"RISK_3",
        "MET":"MET_NA",
        "NAT":"NAT_NA"
      }
    },
    {
      "id":"ID_CEC-22-8472|ST_1|CODE_09006|SX_M|RISK_3|AGE_35|SES_1|SCO_3|CD4_2|DRUG_1|MET_NA|APP_1|RES_1|REC_0|VEN_0|CL_472|NAT_mex|2022-08-03",
      "cluster":249,
      "patient_attributes":{
        "ehars_uid":"ID_CEC-22-8472|ST_1|CODE_09006|SX_M|RISK_3|AGE_35|SES_1|SCO_3|CD4_2|DRUG_1|MET_NA|APP_1|RES_1|REC_0|VEN_0|CL_472|NAT_mex|2022-08-03",
        "ST":"ST_1",
        "RISK":"RISK_3",
        "MET":"MET_NA",
        "NAT":"NAT_mex"
      }
    },
    {
      "id":"ID_CEC-22-9460|ST_1|CODE_09014|SX_M|RISK_2|AGE_37|SES_1|SCO_3|CD4_2|DRUG_1|MET_NA|APP_1|RES_1|REC_0|VEN_0|CL_472|NAT_mex|2022-11-03",
      "cluster":249,
      "patient_attributes":{
        "ehars_uid":"ID_CEC-22-9460|ST_1|CODE_09014|SX_M|RISK_2|AGE_37|SES_1|SCO_3|CD4_2|DRUG_1|MET_NA|APP_1|RES_1|REC_0|VEN_0|CL_472|NAT_mex|2022-11-03",
        "ST":"ST_1",
        "RISK":"RISK_2",
        "MET":"MET_NA",
        "NAT":"NAT_mex"
      }
    },
    {
      "id":"ID_CEC-21-3758|ST_1|CODE_07106|SX_FT|RISK_4|AGE_55|SES_1|SCO_2|CD4_1|DRUG_0|MET_NA|APP_NA|RES_1|REC_0|VEN_NA|CL_472|NAT_mex|2021-05-24",
      "cluster":249,
      "patient_attributes":{
        "ehars_uid":"ID_CEC-21-3758|ST_1|CODE_07106|SX_FT|RISK_4|AGE_55|SES_1|SCO_2|CD4_1|DRUG_0|MET_NA|APP_NA|RES_1|REC_0|VEN_NA|CL_472|NAT_mex|2021-05-24",
        "ST":"ST_1",
        "RISK":"RISK_4",
        "MET":"MET_NA",
        "NAT":"NAT_mex"
      }
    },
    {
      "id":"ID_CEC-21-3796|ST_2|CODE_15057|SX_M|RISK_3|AGE_37|SES_2|SCO_3|CD4_1|DRUG_1|MET_NA|APP_1|RES_1|REC_0|VEN_1|CL_117|NAT_mex|2021-05-26",
      "cluster":250,
      "patient_attributes":{
        "ehars_uid":"ID_CEC-21-3796|ST_2|CODE_15057|SX_M|RISK_3|AGE_37|SES_2|SCO_3|CD4_1|DRUG_1|MET_NA|APP_1|RES_1|REC_0|VEN_1|CL_117|NAT_mex|2021-05-26",
        "ST":"ST_2",
        "RISK":"RISK_3",
        "MET":"MET_NA",
        "NAT":"NAT_mex"
      }
    },
    {
      "id":"ID_CEC-22-8331|ST_2|CODE_15025|SX_M|RISK_3|AGE_22|SES_2|SCO_2|CD4_2|DRUG_0|MET_NA|APP_0|RES_1|REC_0|VEN_0|CL_117|NAT_mex|2022-07-15",
      "cluster":250,
      "patient_attributes":{
        "ehars_uid":"ID_CEC-22-8331|ST_2|CODE_15025|SX_M|RISK_3|AGE_22|SES_2|SCO_2|CD4_2|DRUG_0|MET_NA|APP_0|RES_1|REC_0|VEN_0|CL_117|NAT_mex|2022-07-15",
        "ST":"ST_2",
        "RISK":"RISK_3",
        "MET":"MET_NA",
        "NAT":"NAT_mex"
      }
    },
    {
      "id":"ID_CEC-22-8332|ST_2|CODE_15025|SX_M|RISK_3|AGE_19|SES_2|SCO_2|CD4_1|DRUG_1|MET_NA|APP_0|RES_1|REC_0|VEN_0|CL_117|NAT_mex|2022-07-15",
      "cluster":250,
      "patient_attributes":{
        "ehars_uid":"ID_CEC-22-8332|ST_2|CODE_15025|SX_M|RISK_3|AGE_19|SES_2|SCO_2|CD4_1|DRUG_1|MET_NA|APP_0|RES_1|REC_0|VEN_0|CL_117|NAT_mex|2022-07-15",
        "ST":"ST_2",
        "RISK":"RISK_3",
        "MET":"MET_NA",
        "NAT":"NAT_mex"
      }
    },
    {
      "id":"ID_CEC-22-9378|ST_1|CODE_09006|SX_M|RISK_3|AGE_22|SES_2|SCO_3|CD4_1|DRUG_0|MET_NA|APP_1|RES_1|REC_0|VEN_0|CL_117|NAT_mex|2022-10-21",
      "cluster":250,
      "patient_attributes":{
        "ehars_uid":"ID_CEC-22-9378|ST_1|CODE_09006|SX_M|RISK_3|AGE_22|SES_2|SCO_3|CD4_1|DRUG_0|MET_NA|APP_1|RES_1|REC_0|VEN_0|CL_117|NAT_mex|2022-10-21",
        "ST":"ST_1",
        "RISK":"RISK_3",
        "MET":"MET_NA",
        "NAT":"NAT_mex"
      }
    },
    {
      "id":"ID_CEC-21-4082|ST_2|CODE_15035|SX_M|RISK_2|AGE_37|SES_2|SCO_2|CD4_1|DRUG_0|MET_NA|APP_0|RES_1|REC_0|VEN_1|CL_514|NAT_mex|2021-06-23",
      "cluster":251,
      "patient_attributes":{
        "ehars_uid":"ID_CEC-21-4082|ST_2|CODE_15035|SX_M|RISK_2|AGE_37|SES_2|SCO_2|CD4_1|DRUG_0|MET_NA|APP_0|RES_1|REC_0|VEN_1|CL_514|NAT_mex|2021-06-23",
        "ST":"ST_2",
        "RISK":"RISK_2",
        "MET":"MET_NA",
        "NAT":"NAT_mex"
      }
    },
    {
      "id":"ID_CEC-21-4083|ST_2|CODE_15035|SX_F|RISK_1|AGE_26|SES_2|SCO_2|CD4_2|DRUG_0|MET_NA|APP_NA|RES_1|REC_0|VEN_NA|CL_514|NAT_mex|2021-06-23",
      "cluster":251,
      "patient_attributes":{
        "ehars_uid":"ID_CEC-21-4083|ST_2|CODE_15035|SX_F|RISK_1|AGE_26|SES_2|SCO_2|CD4_2|DRUG_0|MET_NA|APP_NA|RES_1|REC_0|VEN_NA|CL_514|NAT_mex|2021-06-23",
        "ST":"ST_2",
        "RISK":"RISK_1",
        "MET":"MET_NA",
        "NAT":"NAT_mex"
      }
    },
    {
      "id":"ID_CEC-21-4965|ST_1|CODE_09005|SX_M|RISK_2|AGE_32|SES_1|SCO_2|CD4_3|DRUG_1|MET_NA|APP_1|RES_1|REC_0|VEN_1|CL_48|NAT_mex|2021-09-24",
      "cluster":251,
      "patient_attributes":{
        "ehars_uid":"ID_CEC-21-4965|ST_1|CODE_09005|SX_M|RISK_2|AGE_32|SES_1|SCO_2|CD4_3|DRUG_1|MET_NA|APP_1|RES_1|REC_0|VEN_1|CL_48|NAT_mex|2021-09-24",
        "ST":"ST_1",
        "RISK":"RISK_2",
        "MET":"MET_NA",
        "NAT":"NAT_mex"
      }
    },
    {
      "id":"ID_CEC-22-8386|ST_1|CODE_09007|SX_F|RISK_1|AGE_40|SES_1|SCO_2|CD4_1|DRUG_NA|MET_NA|APP_0|RES_1|REC_0|VEN_0|CL_514|NAT_mex|2022-07-20",
      "cluster":251,
      "patient_attributes":{
        "ehars_uid":"ID_CEC-22-8386|ST_1|CODE_09007|SX_F|RISK_1|AGE_40|SES_1|SCO_2|CD4_1|DRUG_NA|MET_NA|APP_0|RES_1|REC_0|VEN_0|CL_514|NAT_mex|2022-07-20",
        "ST":"ST_1",
        "RISK":"RISK_1",
        "MET":"MET_NA",
        "NAT":"NAT_mex"
      }
    },
    {
      "id":"ID_CEC-21-4103|ST_2|CODE_15109|SX_M|RISK_3|AGE_25|SES_2|SCO_2|CD4_1|DRUG_0|MET_NA|APP_1|RES_2|REC_0|VEN_0|CL_474|NAT_mex|2021-06-24",
      "cluster":252,
      "patient_attributes":{
        "ehars_uid":"ID_CEC-21-4103|ST_2|CODE_15109|SX_M|RISK_3|AGE_25|SES_2|SCO_2|CD4_1|DRUG_0|MET_NA|APP_1|RES_2|REC_0|VEN_0|CL_474|NAT_mex|2021-06-24",
        "ST":"ST_2",
        "RISK":"RISK_3",
        "MET":"MET_NA",
        "NAT":"NAT_mex"
      }
    },
    {
      "id":"ID_CEC-22-9126|ST_1|CODE_09004|SX_M|RISK_3|AGE_29|SES_1|SCO_2|CD4_2|DRUG_1|MET_NA|APP_1|RES_2|REC_1|VEN_0|CL_474|NAT_mex|2022-09-28",
      "cluster":252,
      "patient_attributes":{
        "ehars_uid":"ID_CEC-22-9126|ST_1|CODE_09004|SX_M|RISK_3|AGE_29|SES_1|SCO_2|CD4_2|DRUG_1|MET_NA|APP_1|RES_2|REC_1|VEN_0|CL_474|NAT_mex|2022-09-28",
        "ST":"ST_1",
        "RISK":"RISK_3",
        "MET":"MET_NA",
        "NAT":"NAT_mex"
      }
    },
    {
      "id":"ID_CEC-22-9301|ST_1|CODE_09004|SX_M|RISK_3|AGE_28|SES_2|SCO_2|CD4_1|DRUG_1|MET_NA|APP_1|RES_2|REC_0|VEN_0|CL_474|NAT_mex|2022-10-14",
      "cluster":252,
      "patient_attributes":{
        "ehars_uid":"ID_CEC-22-9301|ST_1|CODE_09004|SX_M|RISK_3|AGE_28|SES_2|SCO_2|CD4_1|DRUG_1|MET_NA|APP_1|RES_2|REC_0|VEN_0|CL_474|NAT_mex|2022-10-14",
        "ST":"ST_1",
        "RISK":"RISK_3",
        "MET":"MET_NA",
        "NAT":"NAT_mex"
      }
    },
    {
      "id":"ID_CEC-22-9457|ST_2|CODE_15035|SX_M|RISK_NA|AGE_23|SES_NA|SCO_NA|CD4_1|DRUG_NA|MET_NA|APP_NA|RES_2|REC_0|VEN_NA|CL_474|NAT_NA|2022-10-31",
      "cluster":252,
      "patient_attributes":{
        "ehars_uid":"ID_CEC-22-9457|ST_2|CODE_15035|SX_M|RISK_NA|AGE_23|SES_NA|SCO_NA|CD4_1|DRUG_NA|MET_NA|APP_NA|RES_2|REC_0|VEN_NA|CL_474|NAT_NA|2022-10-31",
        "ST":"ST_2",
        "RISK":"RISK_NA",
        "MET":"MET_NA",
        "NAT":"NAT_NA"
      }
    },
    {
      "id":"ID_CEC-21-4142|ST_2|CODE_15029|SX_M|RISK_3|AGE_30|SES_2|SCO_2|CD4_2|DRUG_0|MET_NA|APP_NA|RES_1|REC_0|VEN_1|CL_515|NAT_mex|2021-06-29",
      "cluster":253,
      "patient_attributes":{
        "ehars_uid":"ID_CEC-21-4142|ST_2|CODE_15029|SX_M|RISK_3|AGE_30|SES_2|SCO_2|CD4_2|DRUG_0|MET_NA|APP_NA|RES_1|REC_0|VEN_1|CL_515|NAT_mex|2021-06-29",
        "ST":"ST_2",
        "RISK":"RISK_3",
        "MET":"MET_NA",
        "NAT":"NAT_mex"
      }
    },
    {
      "id":"ID_CEC-21-4852|ST_1|CODE_09014|SX_M|RISK_3|AGE_28|SES_1|SCO_2|CD4_1|DRUG_1|MET_NA|APP_1|RES_1|REC_0|VEN_0|CL_515|NAT_mex|2021-09-14",
      "cluster":253,
      "patient_attributes":{
        "ehars_uid":"ID_CEC-21-4852|ST_1|CODE_09014|SX_M|RISK_3|AGE_28|SES_1|SCO_2|CD4_1|DRUG_1|MET_NA|APP_1|RES_1|REC_0|VEN_0|CL_515|NAT_mex|2021-09-14",
        "ST":"ST_1",
        "RISK":"RISK_3",
        "MET":"MET_NA",
        "NAT":"NAT_mex"
      }
    },
    {
      "id":"ID_CEC-22-7262|ST_2|CODE_15002|SX_M|RISK_3|AGE_43|SES_2|SCO_2|CD4_1|DRUG_1|MET_NA|APP_0|RES_1|REC_0|VEN_0|CL_515|NAT_mex|2022-04-25",
      "cluster":253,
      "patient_attributes":{
        "ehars_uid":"ID_CEC-22-7262|ST_2|CODE_15002|SX_M|RISK_3|AGE_43|SES_2|SCO_2|CD4_1|DRUG_1|MET_NA|APP_0|RES_1|REC_0|VEN_0|CL_515|NAT_mex|2022-04-25",
        "ST":"ST_2",
        "RISK":"RISK_3",
        "MET":"MET_NA",
        "NAT":"NAT_mex"
      }
    },
    {
      "id":"ID_CEC-22-8861|ST_2|CODE_15029|SX_M|RISK_3|AGE_30|SES_1|SCO_2|CD4_1|DRUG_0|MET_NA|APP_1|RES_1|REC_0|VEN_0|CL_515|NAT_mex|2022-09-02",
      "cluster":253,
      "patient_attributes":{
        "ehars_uid":"ID_CEC-22-8861|ST_2|CODE_15029|SX_M|RISK_3|AGE_30|SES_1|SCO_2|CD4_1|DRUG_0|MET_NA|APP_1|RES_1|REC_0|VEN_0|CL_515|NAT_mex|2022-09-02",
        "ST":"ST_2",
        "RISK":"RISK_3",
        "MET":"MET_NA",
        "NAT":"NAT_mex"
      }
    },
    {
      "id":"ID_CEC-21-4146|ST_2|CODE_15122|SX_M|RISK_3|AGE_20|SES_2|SCO_2|CD4_1|DRUG_0|MET_NA|APP_0|RES_1|REC_0|VEN_0|CL_1251|NAT_mex|2021-06-29",
      "cluster":254,
      "patient_attributes":{
        "ehars_uid":"ID_CEC-21-4146|ST_2|CODE_15122|SX_M|RISK_3|AGE_20|SES_2|SCO_2|CD4_1|DRUG_0|MET_NA|APP_0|RES_1|REC_0|VEN_0|CL_1251|NAT_mex|2021-06-29",
        "ST":"ST_2",
        "RISK":"RISK_3",
        "MET":"MET_NA",
        "NAT":"NAT_mex"
      }
    },
    {
      "id":"ID_CEC-22-9624|ST_1|CODE_09007|SX_M|RISK_3|AGE_23|SES_2|SCO_2|CD4_1|DRUG_1|MET_NA|APP_0|RES_1|REC_0|VEN_1|CL_1251|NAT_mex|2022-11-17",
      "cluster":254,
      "patient_attributes":{
        "ehars_uid":"ID_CEC-22-9624|ST_1|CODE_09007|SX_M|RISK_3|AGE_23|SES_2|SCO_2|CD4_1|DRUG_1|MET_NA|APP_0|RES_1|REC_0|VEN_1|CL_1251|NAT_mex|2022-11-17",
        "ST":"ST_1",
        "RISK":"RISK_3",
        "MET":"MET_NA",
        "NAT":"NAT_mex"
      }
    },
    {
      "id":"ID_CEC-22-9784|ST_1|CODE_09007|SX_M|RISK_3|AGE_30|SES_2|SCO_2|CD4_1|DRUG_1|MET_NA|APP_0|RES_1|REC_0|VEN_0|CL_1251|NAT_mex|2022-12-06",
      "cluster":254,
      "patient_attributes":{
        "ehars_uid":"ID_CEC-22-9784|ST_1|CODE_09007|SX_M|RISK_3|AGE_30|SES_2|SCO_2|CD4_1|DRUG_1|MET_NA|APP_0|RES_1|REC_0|VEN_0|CL_1251|NAT_mex|2022-12-06",
        "ST":"ST_1",
        "RISK":"RISK_3",
        "MET":"MET_NA",
        "NAT":"NAT_mex"
      }
    },
    {
      "id":"ID_CEC-22-9788|ST_1|CODE_09007|SX_M|RISK_3|AGE_28|SES_2|SCO_2|CD4_2|DRUG_1|MET_NA|APP_0|RES_1|REC_0|VEN_0|CL_1251|NAT_mex|2022-12-06",
      "cluster":254,
      "patient_attributes":{
        "ehars_uid":"ID_CEC-22-9788|ST_1|CODE_09007|SX_M|RISK_3|AGE_28|SES_2|SCO_2|CD4_2|DRUG_1|MET_NA|APP_0|RES_1|REC_0|VEN_0|CL_1251|NAT_mex|2022-12-06",
        "ST":"ST_1",
        "RISK":"RISK_3",
        "MET":"MET_NA",
        "NAT":"NAT_mex"
      }
    },
    {
      "id":"ID_CEC-21-4151|ST_1|CODE_09007|SX_M|RISK_3|AGE_22|SES_1|SCO_2|CD4_2|DRUG_0|MET_NA|APP_0|RES_1|REC_0|VEN_1|CL_1052|NAT_mex|2021-06-30",
      "cluster":255,
      "patient_attributes":{
        "ehars_uid":"ID_CEC-21-4151|ST_1|CODE_09007|SX_M|RISK_3|AGE_22|SES_1|SCO_2|CD4_2|DRUG_0|MET_NA|APP_0|RES_1|REC_0|VEN_1|CL_1052|NAT_mex|2021-06-30",
        "ST":"ST_1",
        "RISK":"RISK_3",
        "MET":"MET_NA",
        "NAT":"NAT_mex"
      }
    },
    {
      "id":"ID_CEC-22-9206|ST_1|CODE_09006|SX_M|RISK_3|AGE_30|SES_2|SCO_3|CD4_1|DRUG_1|MET_NA|APP_1|RES_1|REC_0|VEN_0|CL_1052|NAT_mex|2022-10-03",
      "cluster":255,
      "patient_attributes":{
        "ehars_uid":"ID_CEC-22-9206|ST_1|CODE_09006|SX_M|RISK_3|AGE_30|SES_2|SCO_3|CD4_1|DRUG_1|MET_NA|APP_1|RES_1|REC_0|VEN_0|CL_1052|NAT_mex|2022-10-03",
        "ST":"ST_1",
        "RISK":"RISK_3",
        "MET":"MET_NA",
        "NAT":"NAT_mex"
      }
    },
    {
      "id":"ID_CEC-22-9632|ST_2|CODE_15033|SX_M|RISK_3|AGE_22|SES_1|SCO_2|CD4_1|DRUG_0|MET_NA|APP_0|RES_2|REC_0|VEN_0|CL_1052|NAT_mex|2022-11-22",
      "cluster":255,
      "patient_attributes":{
        "ehars_uid":"ID_CEC-22-9632|ST_2|CODE_15033|SX_M|RISK_3|AGE_22|SES_1|SCO_2|CD4_1|DRUG_0|MET_NA|APP_0|RES_2|REC_0|VEN_0|CL_1052|NAT_mex|2022-11-22",
        "ST":"ST_2",
        "RISK":"RISK_3",
        "MET":"MET_NA",
        "NAT":"NAT_mex"
      }
    },
    {
      "id":"ID_CEC-22-8672|ST_1|CODE_09007|SX_M|RISK_3|AGE_23|SES_1|SCO_2|CD4_1|DRUG_1|MET_NA|APP_1|RES_1|REC_0|VEN_0|CL_1052|NAT_mex|2022-08-19",
      "cluster":255,
      "patient_attributes":{
        "ehars_uid":"ID_CEC-22-8672|ST_1|CODE_09007|SX_M|RISK_3|AGE_23|SES_1|SCO_2|CD4_1|DRUG_1|MET_NA|APP_1|RES_1|REC_0|VEN_0|CL_1052|NAT_mex|2022-08-19",
        "ST":"ST_1",
        "RISK":"RISK_3",
        "MET":"MET_NA",
        "NAT":"NAT_mex"
      }
    },
    {
      "id":"ID_CEC-21-4267|ST_1|CODE_09014|SX_M|RISK_2|AGE_35|SES_1|SCO_3|CD4_3|DRUG_1|MET_NA|APP_0|RES_5|REC_1|VEN_0|CL_516|NAT_mex|2021-07-12",
      "cluster":256,
      "patient_attributes":{
        "ehars_uid":"ID_CEC-21-4267|ST_1|CODE_09014|SX_M|RISK_2|AGE_35|SES_1|SCO_3|CD4_3|DRUG_1|MET_NA|APP_0|RES_5|REC_1|VEN_0|CL_516|NAT_mex|2021-07-12",
        "ST":"ST_1",
        "RISK":"RISK_2",
        "MET":"MET_NA",
        "NAT":"NAT_mex"
      }
    },
    {
      "id":"ID_CEC-22-8104|ST_1|CODE_09007|SX_F|RISK_4|AGE_34|SES_1|SCO_3|CD4_2|DRUG_1|MET_NA|APP_1|RES_5|REC_0|VEN_1|CL_516|NAT_mex|2022-06-28",
      "cluster":256,
      "patient_attributes":{
        "ehars_uid":"ID_CEC-22-8104|ST_1|CODE_09007|SX_F|RISK_4|AGE_34|SES_1|SCO_3|CD4_2|DRUG_1|MET_NA|APP_1|RES_5|REC_0|VEN_1|CL_516|NAT_mex|2022-06-28",
        "ST":"ST_1",
        "RISK":"RISK_4",
        "MET":"MET_NA",
        "NAT":"NAT_mex"
      }
    },
    {
      "id":"ID_CEC-22-8668|ST_2|CODE_15057|SX_M|RISK_3|AGE_31|SES_2|SCO_3|CD4_2|DRUG_1|MET_NA|APP_1|RES_5|REC_0|VEN_0|CL_516|NAT_mex|2022-08-18",
      "cluster":256,
      "patient_attributes":{
        "ehars_uid":"ID_CEC-22-8668|ST_2|CODE_15057|SX_M|RISK_3|AGE_31|SES_2|SCO_3|CD4_2|DRUG_1|MET_NA|APP_1|RES_5|REC_0|VEN_0|CL_516|NAT_mex|2022-08-18",
        "ST":"ST_2",
        "RISK":"RISK_3",
        "MET":"MET_NA",
        "NAT":"NAT_mex"
      }
    },
    {
      "id":"ID_CEC-22-8341|ST_1|CODE_09006|SX_M|RISK_2|AGE_37|SES_1|SCO_2|CD4_1|DRUG_1|MET_NA|APP_0|RES_5|REC_0|VEN_0|CL_516|NAT_mex|2022-07-18",
      "cluster":256,
      "patient_attributes":{
        "ehars_uid":"ID_CEC-22-8341|ST_1|CODE_09006|SX_M|RISK_2|AGE_37|SES_1|SCO_2|CD4_1|DRUG_1|MET_NA|APP_0|RES_5|REC_0|VEN_0|CL_516|NAT_mex|2022-07-18",
        "ST":"ST_1",
        "RISK":"RISK_2",
        "MET":"MET_NA",
        "NAT":"NAT_mex"
      }
    },
    {
      "id":"ID_CEC-21-4290|ST_1|CODE_09010|SX_M|RISK_3|AGE_20|SES_2|SCO_3|CD4_2|DRUG_0|MET_NA|APP_1|RES_1|REC_0|VEN_0|CL_1059|NAT_mex|2021-07-13",
      "cluster":257,
      "patient_attributes":{
        "ehars_uid":"ID_CEC-21-4290|ST_1|CODE_09010|SX_M|RISK_3|AGE_20|SES_2|SCO_3|CD4_2|DRUG_0|MET_NA|APP_1|RES_1|REC_0|VEN_0|CL_1059|NAT_mex|2021-07-13",
        "ST":"ST_1",
        "RISK":"RISK_3",
        "MET":"MET_NA",
        "NAT":"NAT_mex"
      }
    },
    {
      "id":"ID_CEC-22-7880|ST_1|CODE_09011|SX_M|RISK_3|AGE_24|SES_2|SCO_2|CD4_2|DRUG_1|MET_1|APP_0|RES_1|REC_0|VEN_0|CL_NA|NAT_mex|2022-06-08",
      "cluster":257,
      "patient_attributes":{
        "ehars_uid":"ID_CEC-22-7880|ST_1|CODE_09011|SX_M|RISK_3|AGE_24|SES_2|SCO_2|CD4_2|DRUG_1|MET_1|APP_0|RES_1|REC_0|VEN_0|CL_NA|NAT_mex|2022-06-08",
        "ST":"ST_1",
        "RISK":"RISK_3",
        "MET":"MET_1",
        "NAT":"NAT_mex"
      }
    },
    {
      "id":"ID_CEC-22-8080|ST_1|CODE_09015|SX_M|RISK_3|AGE_21|SES_2|SCO_2|CD4_2|DRUG_1|MET_NA|APP_1|RES_1|REC_0|VEN_0|CL_1059|NAT_mex|2022-06-27",
      "cluster":257,
      "patient_attributes":{
        "ehars_uid":"ID_CEC-22-8080|ST_1|CODE_09015|SX_M|RISK_3|AGE_21|SES_2|SCO_2|CD4_2|DRUG_1|MET_NA|APP_1|RES_1|REC_0|VEN_0|CL_1059|NAT_mex|2022-06-27",
        "ST":"ST_1",
        "RISK":"RISK_3",
        "MET":"MET_NA",
        "NAT":"NAT_mex"
      }
    },
    {
      "id":"ID_CEC-22-8470|ST_1|CODE_09010|SX_M|RISK_3|AGE_24|SES_1|SCO_2|CD4_2|DRUG_1|MET_NA|APP_0|RES_2|REC_0|VEN_1|CL_NA|NAT_mex|2022-08-03",
      "cluster":257,
      "patient_attributes":{
        "ehars_uid":"ID_CEC-22-8470|ST_1|CODE_09010|SX_M|RISK_3|AGE_24|SES_1|SCO_2|CD4_2|DRUG_1|MET_NA|APP_0|RES_2|REC_0|VEN_1|CL_NA|NAT_mex|2022-08-03",
        "ST":"ST_1",
        "RISK":"RISK_3",
        "MET":"MET_NA",
        "NAT":"NAT_mex"
      }
    },
    {
      "id":"ID_CEC-21-4494|ST_1|CODE_09009|SX_M|RISK_3|AGE_26|SES_2|SCO_3|CD4_2|DRUG_0|MET_NA|APP_0|RES_1|REC_0|VEN_NA|CL_NA|NAT_mex|2021-08-09",
      "cluster":258,
      "patient_attributes":{
        "ehars_uid":"ID_CEC-21-4494|ST_1|CODE_09009|SX_M|RISK_3|AGE_26|SES_2|SCO_3|CD4_2|DRUG_0|MET_NA|APP_0|RES_1|REC_0|VEN_NA|CL_NA|NAT_mex|2021-08-09",
        "ST":"ST_1",
        "RISK":"RISK_3",
        "MET":"MET_NA",
        "NAT":"NAT_mex"
      }
    },
    {
      "id":"ID_CEC-22-6388|ST_2|CODE_15081|SX_M|RISK_3|AGE_22|SES_2|SCO_2|CD4_2|DRUG_0|MET_NA|APP_1|RES_1|REC_0|VEN_0|CL_577|NAT_mex|2022-02-08",
      "cluster":258,
      "patient_attributes":{
        "ehars_uid":"ID_CEC-22-6388|ST_2|CODE_15081|SX_M|RISK_3|AGE_22|SES_2|SCO_2|CD4_2|DRUG_0|MET_NA|APP_1|RES_1|REC_0|VEN_0|CL_577|NAT_mex|2022-02-08",
        "ST":"ST_2",
        "RISK":"RISK_3",
        "MET":"MET_NA",
        "NAT":"NAT_mex"
      }
    },
    {
      "id":"ID_CEC-22-7066|ST_2|CODE_15033|SX_M|RISK_3|AGE_31|SES_1|SCO_3|CD4_1|DRUG_0|MET_NA|APP_0|RES_1|REC_0|VEN_0|CL_577|NAT_mex|2022-04-05",
      "cluster":258,
      "patient_attributes":{
        "ehars_uid":"ID_CEC-22-7066|ST_2|CODE_15033|SX_M|RISK_3|AGE_31|SES_1|SCO_3|CD4_1|DRUG_0|MET_NA|APP_0|RES_1|REC_0|VEN_0|CL_577|NAT_mex|2022-04-05",
        "ST":"ST_2",
        "RISK":"RISK_3",
        "MET":"MET_NA",
        "NAT":"NAT_mex"
      }
    },
    {
      "id":"ID_CEC-22-7869|ST_1|CODE_09014|SX_M|RISK_3|AGE_30|SES_2|SCO_2|CD4_2|DRUG_1|MET_NA|APP_0|RES_1|REC_0|VEN_0|CL_NA|NAT_mex|2022-06-07",
      "cluster":258,
      "patient_attributes":{
        "ehars_uid":"ID_CEC-22-7869|ST_1|CODE_09014|SX_M|RISK_3|AGE_30|SES_2|SCO_2|CD4_2|DRUG_1|MET_NA|APP_0|RES_1|REC_0|VEN_0|CL_NA|NAT_mex|2022-06-07",
        "ST":"ST_1",
        "RISK":"RISK_3",
        "MET":"MET_NA",
        "NAT":"NAT_mex"
      }
    },
    {
      "id":"ID_CEC-21-4572|ST_1|CODE_09010|SX_M|RISK_3|AGE_32|SES_1|SCO_3|CD4_2|DRUG_1|MET_NA|APP_1|RES_2|REC_0|VEN_1|CL_666|NAT_mex|2021-08-16",
      "cluster":259,
      "patient_attributes":{
        "ehars_uid":"ID_CEC-21-4572|ST_1|CODE_09010|SX_M|RISK_3|AGE_32|SES_1|SCO_3|CD4_2|DRUG_1|MET_NA|APP_1|RES_2|REC_0|VEN_1|CL_666|NAT_mex|2021-08-16",
        "ST":"ST_1",
        "RISK":"RISK_3",
        "MET":"MET_NA",
        "NAT":"NAT_mex"
      }
    },
    {
      "id":"ID_CEC-21-5168|ST_1|CODE_09010|SX_M|RISK_3|AGE_32|SES_1|SCO_3|CD4_1|DRUG_1|MET_NA|APP_1|RES_2|REC_0|VEN_1|CL_666|NAT_mex|2021-10-11",
      "cluster":259,
      "patient_attributes":{
        "ehars_uid":"ID_CEC-21-5168|ST_1|CODE_09010|SX_M|RISK_3|AGE_32|SES_1|SCO_3|CD4_1|DRUG_1|MET_NA|APP_1|RES_2|REC_0|VEN_1|CL_666|NAT_mex|2021-10-11",
        "ST":"ST_1",
        "RISK":"RISK_3",
        "MET":"MET_NA",
        "NAT":"NAT_mex"
      }
    },
    {
      "id":"ID_CEC-22-9548|ST_1|CODE_07106|SX_M|RISK_3|AGE_31|SES_2|SCO_3|CD4_1|DRUG_1|MET_NA|APP_1|RES_6|REC_0|VEN_1|CL_666|NAT_mex|2022-11-09",
      "cluster":259,
      "patient_attributes":{
        "ehars_uid":"ID_CEC-22-9548|ST_1|CODE_07106|SX_M|RISK_3|AGE_31|SES_2|SCO_3|CD4_1|DRUG_1|MET_NA|APP_1|RES_6|REC_0|VEN_1|CL_666|NAT_mex|2022-11-09",
        "ST":"ST_1",
        "RISK":"RISK_3",
        "MET":"MET_NA",
        "NAT":"NAT_mex"
      }
    },
    {
      "id":"ID_CEC-22-8329|ST_1|CODE_09007|SX_M|RISK_3|AGE_36|SES_2|SCO_3|CD4_1|DRUG_1|MET_NA|APP_0|RES_2|REC_0|VEN_0|CL_666|NAT_mex|2022-07-15",
      "cluster":259,
      "patient_attributes":{
        "ehars_uid":"ID_CEC-22-8329|ST_1|CODE_09007|SX_M|RISK_3|AGE_36|SES_2|SCO_3|CD4_1|DRUG_1|MET_NA|APP_0|RES_2|REC_0|VEN_0|CL_666|NAT_mex|2022-07-15",
        "ST":"ST_1",
        "RISK":"RISK_3",
        "MET":"MET_NA",
        "NAT":"NAT_mex"
      }
    },
    {
      "id":"ID_CEC-21-4668|ST_1|CODE_09015|SX_M|RISK_3|AGE_33|SES_2|SCO_3|CD4_2|DRUG_1|MET_NA|APP_1|RES_1|REC_1|VEN_1|CL_428|NAT_mex|2021-08-24",
      "cluster":260,
      "patient_attributes":{
        "ehars_uid":"ID_CEC-21-4668|ST_1|CODE_09015|SX_M|RISK_3|AGE_33|SES_2|SCO_3|CD4_2|DRUG_1|MET_NA|APP_1|RES_1|REC_1|VEN_1|CL_428|NAT_mex|2021-08-24",
        "ST":"ST_1",
        "RISK":"RISK_3",
        "MET":"MET_NA",
        "NAT":"NAT_mex"
      }
    },
    {
      "id":"ID_CEC-21-5061|ST_1|CODE_09002|SX_M|RISK_3|AGE_27|SES_2|SCO_2|CD4_1|DRUG_1|MET_NA|APP_1|RES_1|REC_0|VEN_0|CL_428|NAT_mex|2021-10-01",
      "cluster":260,
      "patient_attributes":{
        "ehars_uid":"ID_CEC-21-5061|ST_1|CODE_09002|SX_M|RISK_3|AGE_27|SES_2|SCO_2|CD4_1|DRUG_1|MET_NA|APP_1|RES_1|REC_0|VEN_0|CL_428|NAT_mex|2021-10-01",
        "ST":"ST_1",
        "RISK":"RISK_3",
        "MET":"MET_NA",
        "NAT":"NAT_mex"
      }
    },
    {
      "id":"ID_CEC-22-7650|ST_2|CODE_15033|SX_M|RISK_3|AGE_22|SES_2|SCO_2|CD4_2|DRUG_1|MET_NA|APP_1|RES_1|REC_0|VEN_0|CL_428|NAT_mex|2022-05-24",
      "cluster":260,
      "patient_attributes":{
        "ehars_uid":"ID_CEC-22-7650|ST_2|CODE_15033|SX_M|RISK_3|AGE_22|SES_2|SCO_2|CD4_2|DRUG_1|MET_NA|APP_1|RES_1|REC_0|VEN_0|CL_428|NAT_mex|2022-05-24",
        "ST":"ST_2",
        "RISK":"RISK_3",
        "MET":"MET_NA",
        "NAT":"NAT_mex"
      }
    },
    {
      "id":"ID_CEC-22-9093|ST_2|CODE_15033|SX_M|RISK_3|AGE_21|SES_2|SCO_2|CD4_2|DRUG_1|MET_NA|APP_1|RES_1|REC_1|VEN_0|CL_428|NAT_mex|2022-09-26",
      "cluster":260,
      "patient_attributes":{
        "ehars_uid":"ID_CEC-22-9093|ST_2|CODE_15033|SX_M|RISK_3|AGE_21|SES_2|SCO_2|CD4_2|DRUG_1|MET_NA|APP_1|RES_1|REC_1|VEN_0|CL_428|NAT_mex|2022-09-26",
        "ST":"ST_2",
        "RISK":"RISK_3",
        "MET":"MET_NA",
        "NAT":"NAT_mex"
      }
    },
    {
      "id":"ID_CEC-21-4716|ST_1|CODE_09005|SX_M|RISK_3|AGE_32|SES_1|SCO_2|CD4_2|DRUG_0|MET_NA|APP_1|RES_1|REC_0|VEN_1|CL_520|NAT_mex|2021-08-31",
      "cluster":261,
      "patient_attributes":{
        "ehars_uid":"ID_CEC-21-4716|ST_1|CODE_09005|SX_M|RISK_3|AGE_32|SES_1|SCO_2|CD4_2|DRUG_0|MET_NA|APP_1|RES_1|REC_0|VEN_1|CL_520|NAT_mex|2021-08-31",
        "ST":"ST_1",
        "RISK":"RISK_3",
        "MET":"MET_NA",
        "NAT":"NAT_mex"
      }
    },
    {
      "id":"ID_CEC-22-7202|ST_1|CODE_09005|SX_M|RISK_NA|AGE_21|SES_NA|SCO_NA|CD4_2|DRUG_NA|MET_NA|APP_NA|RES_1|REC_0|VEN_NA|CL_520|NAT_NA|2022-04-19",
      "cluster":261,
      "patient_attributes":{
        "ehars_uid":"ID_CEC-22-7202|ST_1|CODE_09005|SX_M|RISK_NA|AGE_21|SES_NA|SCO_NA|CD4_2|DRUG_NA|MET_NA|APP_NA|RES_1|REC_0|VEN_NA|CL_520|NAT_NA|2022-04-19",
        "ST":"ST_1",
        "RISK":"RISK_NA",
        "MET":"MET_NA",
        "NAT":"NAT_NA"
      }
    },
    {
      "id":"ID_CEC-21-5021|ST_1|CODE_09005|SX_M|RISK_3|AGE_30|SES_1|SCO_2|CD4_1|DRUG_1|MET_NA|APP_1|RES_1|REC_0|VEN_1|CL_520|NAT_mex|2021-09-29",
      "cluster":261,
      "patient_attributes":{
        "ehars_uid":"ID_CEC-21-5021|ST_1|CODE_09005|SX_M|RISK_3|AGE_30|SES_1|SCO_2|CD4_1|DRUG_1|MET_NA|APP_1|RES_1|REC_0|VEN_1|CL_520|NAT_mex|2021-09-29",
        "ST":"ST_1",
        "RISK":"RISK_3",
        "MET":"MET_NA",
        "NAT":"NAT_mex"
      }
    },
    {
      "id":"ID_CEC-22-6181|ST_1|CODE_09005|SX_M|RISK_3|AGE_41|SES_1|SCO_2|CD4_1|DRUG_0|MET_NA|APP_0|RES_1|REC_0|VEN_1|CL_520|NAT_mex|2022-01-19",
      "cluster":261,
      "patient_attributes":{
        "ehars_uid":"ID_CEC-22-6181|ST_1|CODE_09005|SX_M|RISK_3|AGE_41|SES_1|SCO_2|CD4_1|DRUG_0|MET_NA|APP_0|RES_1|REC_0|VEN_1|CL_520|NAT_mex|2022-01-19",
        "ST":"ST_1",
        "RISK":"RISK_3",
        "MET":"MET_NA",
        "NAT":"NAT_mex"
      }
    },
    {
      "id":"ID_CEC-21-4798|ST_1|CODE_09005|SX_M|RISK_3|AGE_44|SES_2|SCO_2|CD4_2|DRUG_1|MET_NA|APP_1|RES_1|REC_1|VEN_NA|CL_521|NAT_mex|2021-09-09",
      "cluster":262,
      "patient_attributes":{
        "ehars_uid":"ID_CEC-21-4798|ST_1|CODE_09005|SX_M|RISK_3|AGE_44|SES_2|SCO_2|CD4_2|DRUG_1|MET_NA|APP_1|RES_1|REC_1|VEN_NA|CL_521|NAT_mex|2021-09-09",
        "ST":"ST_1",
        "RISK":"RISK_3",
        "MET":"MET_NA",
        "NAT":"NAT_mex"
      }
    },
    {
      "id":"ID_CEC-22-7858|ST_1|CODE_09014|SX_M|RISK_2|AGE_23|SES_2|SCO_2|CD4_3|DRUG_1|MET_NA|APP_0|RES_1|REC_1|VEN_0|CL_521|NAT_mex|2022-06-07",
      "cluster":262,
      "patient_attributes":{
        "ehars_uid":"ID_CEC-22-7858|ST_1|CODE_09014|SX_M|RISK_2|AGE_23|SES_2|SCO_2|CD4_3|DRUG_1|MET_NA|APP_0|RES_1|REC_1|VEN_0|CL_521|NAT_mex|2022-06-07",
        "ST":"ST_1",
        "RISK":"RISK_2",
        "MET":"MET_NA",
        "NAT":"NAT_mex"
      }
    },
    {
      "id":"ID_CEC-22-8107|ST_1|CODE_09007|SX_F|RISK_1|AGE_41|SES_2|SCO_2|CD4_2|DRUG_1|MET_NA|APP_NA|RES_1|REC_0|VEN_NA|CL_521|NAT_mex|2022-06-29",
      "cluster":262,
      "patient_attributes":{
        "ehars_uid":"ID_CEC-22-8107|ST_1|CODE_09007|SX_F|RISK_1|AGE_41|SES_2|SCO_2|CD4_2|DRUG_1|MET_NA|APP_NA|RES_1|REC_0|VEN_NA|CL_521|NAT_mex|2022-06-29",
        "ST":"ST_1",
        "RISK":"RISK_1",
        "MET":"MET_NA",
        "NAT":"NAT_mex"
      }
    },
    {
      "id":"ID_CEC-22-8111|ST_1|CODE_09013|SX_M|RISK_2|AGE_35|SES_2|SCO_3|CD4_2|DRUG_1|MET_NA|APP_0|RES_1|REC_1|VEN_NA|CL_521|NAT_mex|2022-06-29",
      "cluster":262,
      "patient_attributes":{
        "ehars_uid":"ID_CEC-22-8111|ST_1|CODE_09013|SX_M|RISK_2|AGE_35|SES_2|SCO_3|CD4_2|DRUG_1|MET_NA|APP_0|RES_1|REC_1|VEN_NA|CL_521|NAT_mex|2022-06-29",
        "ST":"ST_1",
        "RISK":"RISK_2",
        "MET":"MET_NA",
        "NAT":"NAT_mex"
      }
    },
    {
      "id":"ID_CEC-21-5230|ST_1|CODE_09014|SX_M|RISK_3|AGE_37|SES_2|SCO_3|CD4_3|DRUG_1|MET_NA|APP_1|RES_1|REC_1|VEN_1|CL_679|NAT_mex|2021-10-15",
      "cluster":263,
      "patient_attributes":{
        "ehars_uid":"ID_CEC-21-5230|ST_1|CODE_09014|SX_M|RISK_3|AGE_37|SES_2|SCO_3|CD4_3|DRUG_1|MET_NA|APP_1|RES_1|REC_1|VEN_1|CL_679|NAT_mex|2021-10-15",
        "ST":"ST_1",
        "RISK":"RISK_3",
        "MET":"MET_NA",
        "NAT":"NAT_mex"
      }
    },
    {
      "id":"ID_CEC-22-6412|ST_2|CODE_15122|SX_M|RISK_3|AGE_23|SES_2|SCO_2|CD4_2|DRUG_1|MET_NA|APP_1|RES_1|REC_1|VEN_1|CL_679|NAT_mex|2022-02-09",
      "cluster":263,
      "patient_attributes":{
        "ehars_uid":"ID_CEC-22-6412|ST_2|CODE_15122|SX_M|RISK_3|AGE_23|SES_2|SCO_2|CD4_2|DRUG_1|MET_NA|APP_1|RES_1|REC_1|VEN_1|CL_679|NAT_mex|2022-02-09",
        "ST":"ST_2",
        "RISK":"RISK_3",
        "MET":"MET_NA",
        "NAT":"NAT_mex"
      }
    },
    {
      "id":"ID_CEC-22-6566|ST_1|CODE_09007|SX_M|RISK_3|AGE_22|SES_2|SCO_2|CD4_2|DRUG_1|MET_NA|APP_1|RES_1|REC_1|VEN_1|CL_679|NAT_mex|2022-02-21",
      "cluster":263,
      "patient_attributes":{
        "ehars_uid":"ID_CEC-22-6566|ST_1|CODE_09007|SX_M|RISK_3|AGE_22|SES_2|SCO_2|CD4_2|DRUG_1|MET_NA|APP_1|RES_1|REC_1|VEN_1|CL_679|NAT_mex|2022-02-21",
        "ST":"ST_1",
        "RISK":"RISK_3",
        "MET":"MET_NA",
        "NAT":"NAT_mex"
      }
    },
    {
      "id":"ID_CEC-22-9641|ST_1|CODE_09007|SX_M|RISK_3|AGE_20|SES_2|SCO_2|CD4_1|DRUG_0|MET_NA|APP_1|RES_1|REC_0|VEN_0|CL_679|NAT_mex|2022-11-22",
      "cluster":263,
      "patient_attributes":{
        "ehars_uid":"ID_CEC-22-9641|ST_1|CODE_09007|SX_M|RISK_3|AGE_20|SES_2|SCO_2|CD4_1|DRUG_0|MET_NA|APP_1|RES_1|REC_0|VEN_0|CL_679|NAT_mex|2022-11-22",
        "ST":"ST_1",
        "RISK":"RISK_3",
        "MET":"MET_NA",
        "NAT":"NAT_mex"
      }
    },
    {
      "id":"ID_CEC-21-5662|ST_2|CODE_15013|SX_M|RISK_3|AGE_36|SES_1|SCO_3|CD4_2|DRUG_1|MET_NA|APP_1|RES_1|REC_0|VEN_1|CL_523|NAT_mex|2021-11-23",
      "cluster":264,
      "patient_attributes":{
        "ehars_uid":"ID_CEC-21-5662|ST_2|CODE_15013|SX_M|RISK_3|AGE_36|SES_1|SCO_3|CD4_2|DRUG_1|MET_NA|APP_1|RES_1|REC_0|VEN_1|CL_523|NAT_mex|2021-11-23",
        "ST":"ST_2",
        "RISK":"RISK_3",
        "MET":"MET_NA",
        "NAT":"NAT_mex"
      }
    },
    {
      "id":"ID_CEC-22-6466|ST_1|CODE_09015|SX_M|RISK_3|AGE_19|SES_1|SCO_2|CD4_2|DRUG_1|MET_NA|APP_1|RES_1|REC_0|VEN_1|CL_523|NAT_mex|2022-02-14",
      "cluster":264,
      "patient_attributes":{
        "ehars_uid":"ID_CEC-22-6466|ST_1|CODE_09015|SX_M|RISK_3|AGE_19|SES_1|SCO_2|CD4_2|DRUG_1|MET_NA|APP_1|RES_1|REC_0|VEN_1|CL_523|NAT_mex|2022-02-14",
        "ST":"ST_1",
        "RISK":"RISK_3",
        "MET":"MET_NA",
        "NAT":"NAT_mex"
      }
    },
    {
      "id":"ID_CEC-22-7874|ST_2|CODE_15109|SX_M|RISK_3|AGE_24|SES_2|SCO_2|CD4_1|DRUG_0|MET_NA|APP_0|RES_1|REC_0|VEN_0|CL_523|NAT_mex|2022-06-07",
      "cluster":264,
      "patient_attributes":{
        "ehars_uid":"ID_CEC-22-7874|ST_2|CODE_15109|SX_M|RISK_3|AGE_24|SES_2|SCO_2|CD4_1|DRUG_0|MET_NA|APP_0|RES_1|REC_0|VEN_0|CL_523|NAT_mex|2022-06-07",
        "ST":"ST_2",
        "RISK":"RISK_3",
        "MET":"MET_NA",
        "NAT":"NAT_mex"
      }
    },
    {
      "id":"ID_CEC-22-8694|ST_2|CODE_15057|SX_M|RISK_3|AGE_21|SES_2|SCO_2|CD4_2|DRUG_0|MET_NA|APP_1|RES_1|REC_0|VEN_1|CL_523|NAT_mex|2022-08-22",
      "cluster":264,
      "patient_attributes":{
        "ehars_uid":"ID_CEC-22-8694|ST_2|CODE_15057|SX_M|RISK_3|AGE_21|SES_2|SCO_2|CD4_2|DRUG_0|MET_NA|APP_1|RES_1|REC_0|VEN_1|CL_523|NAT_mex|2022-08-22",
        "ST":"ST_2",
        "RISK":"RISK_3",
        "MET":"MET_NA",
        "NAT":"NAT_mex"
      }
    },
    {
      "id":"ID_CEC-22-6206|ST_1|CODE_09012|SX_M|RISK_3|AGE_18|SES_2|SCO_2|CD4_2|DRUG_0|MET_NA|APP_1|RES_1|REC_0|VEN_0|CL_524|NAT_mex|2022-01-20",
      "cluster":265,
      "patient_attributes":{
        "ehars_uid":"ID_CEC-22-6206|ST_1|CODE_09012|SX_M|RISK_3|AGE_18|SES_2|SCO_2|CD4_2|DRUG_0|MET_NA|APP_1|RES_1|REC_0|VEN_0|CL_524|NAT_mex|2022-01-20",
        "ST":"ST_1",
        "RISK":"RISK_3",
        "MET":"MET_NA",
        "NAT":"NAT_mex"
      }
    },
    {
      "id":"ID_CEC-22-6629|ST_1|CODE_09015|SX_M|RISK_3|AGE_34|SES_2|SCO_2|CD4_1|DRUG_1|MET_NA|APP_0|RES_1|REC_0|VEN_1|CL_524|NAT_mex|2022-02-28",
      "cluster":265,
      "patient_attributes":{
        "ehars_uid":"ID_CEC-22-6629|ST_1|CODE_09015|SX_M|RISK_3|AGE_34|SES_2|SCO_2|CD4_1|DRUG_1|MET_NA|APP_0|RES_1|REC_0|VEN_1|CL_524|NAT_mex|2022-02-28",
        "ST":"ST_1",
        "RISK":"RISK_3",
        "MET":"MET_NA",
        "NAT":"NAT_mex"
      }
    },
    {
      "id":"ID_CEC-22-7424|ST_1|CODE_09012|SX_M|RISK_3|AGE_25|SES_2|SCO_3|CD4_1|DRUG_1|MET_NA|APP_1|RES_1|REC_0|VEN_1|CL_524|NAT_NA|2022-05-09",
      "cluster":265,
      "patient_attributes":{
        "ehars_uid":"ID_CEC-22-7424|ST_1|CODE_09012|SX_M|RISK_3|AGE_25|SES_2|SCO_3|CD4_1|DRUG_1|MET_NA|APP_1|RES_1|REC_0|VEN_1|CL_524|NAT_NA|2022-05-09",
        "ST":"ST_1",
        "RISK":"RISK_3",
        "MET":"MET_NA",
        "NAT":"NAT_NA"
      }
    },
    {
      "id":"ID_CEC-21-5732|ST_1|CODE_09012|SX_M|RISK_3|AGE_26|SES_2|SCO_2|CD4_2|DRUG_1|MET_NA|APP_1|RES_1|REC_0|VEN_1|CL_524|NAT_mex|2021-11-29",
      "cluster":265,
      "patient_attributes":{
        "ehars_uid":"ID_CEC-21-5732|ST_1|CODE_09012|SX_M|RISK_3|AGE_26|SES_2|SCO_2|CD4_2|DRUG_1|MET_NA|APP_1|RES_1|REC_0|VEN_1|CL_524|NAT_mex|2021-11-29",
        "ST":"ST_1",
        "RISK":"RISK_3",
        "MET":"MET_NA",
        "NAT":"NAT_mex"
      }
    },
    {
      "id":"ID_CEC-21-5825|ST_1|CODE_09006|SX_M|RISK_3|AGE_34|SES_1|SCO_3|CD4_1|DRUG_1|MET_NA|APP_1|RES_1|REC_0|VEN_1|CL_1139|NAT_mex|2021-12-06",
      "cluster":266,
      "patient_attributes":{
        "ehars_uid":"ID_CEC-21-5825|ST_1|CODE_09006|SX_M|RISK_3|AGE_34|SES_1|SCO_3|CD4_1|DRUG_1|MET_NA|APP_1|RES_1|REC_0|VEN_1|CL_1139|NAT_mex|2021-12-06",
        "ST":"ST_1",
        "RISK":"RISK_3",
        "MET":"MET_NA",
        "NAT":"NAT_mex"
      }
    },
    {
      "id":"ID_CEC-22-6987|ST_1|CODE_07106|SX_M|RISK_3|AGE_25|SES_2|SCO_3|CD4_2|DRUG_1|MET_NA|APP_1|RES_1|REC_1|VEN_1|CL_1139|NAT_mex|2022-03-29",
      "cluster":266,
      "patient_attributes":{
        "ehars_uid":"ID_CEC-22-6987|ST_1|CODE_07106|SX_M|RISK_3|AGE_25|SES_2|SCO_3|CD4_2|DRUG_1|MET_NA|APP_1|RES_1|REC_1|VEN_1|CL_1139|NAT_mex|2022-03-29",
        "ST":"ST_1",
        "RISK":"RISK_3",
        "MET":"MET_NA",
        "NAT":"NAT_mex"
      }
    },
    {
      "id":"ID_CEC-22-9255|ST_2|CODE_15045|SX_M|RISK_3|AGE_31|SES_2|SCO_3|CD4_1|DRUG_1|MET_NA|APP_1|RES_1|REC_0|VEN_1|CL_1139|NAT_mex|2022-10-10",
      "cluster":266,
      "patient_attributes":{
        "ehars_uid":"ID_CEC-22-9255|ST_2|CODE_15045|SX_M|RISK_3|AGE_31|SES_2|SCO_3|CD4_1|DRUG_1|MET_NA|APP_1|RES_1|REC_0|VEN_1|CL_1139|NAT_mex|2022-10-10",
        "ST":"ST_2",
        "RISK":"RISK_3",
        "MET":"MET_NA",
        "NAT":"NAT_mex"
      }
    },
    {
      "id":"ID_CEC-22-9601|ST_2|CODE_15045|SX_F|RISK_3|AGE_27|SES_1|SCO_2|CD4_2|DRUG_0|MET_NA|APP_0|RES_1|REC_NA|VEN_0|CL_1139|NAT_mex|2022-11-16",
      "cluster":266,
      "patient_attributes":{
        "ehars_uid":"ID_CEC-22-9601|ST_2|CODE_15045|SX_F|RISK_3|AGE_27|SES_1|SCO_2|CD4_2|DRUG_0|MET_NA|APP_0|RES_1|REC_NA|VEN_0|CL_1139|NAT_mex|2022-11-16",
        "ST":"ST_2",
        "RISK":"RISK_3",
        "MET":"MET_NA",
        "NAT":"NAT_mex"
      }
    },
    {
      "id":"ID_CEC-22-6215|ST_1|CODE_09005|SX_M|RISK_3|AGE_29|SES_2|SCO_3|CD4_2|DRUG_1|MET_NA|APP_1|RES_1|REC_0|VEN_0|CL_526|NAT_mex|2022-01-21",
      "cluster":267,
      "patient_attributes":{
        "ehars_uid":"ID_CEC-22-6215|ST_1|CODE_09005|SX_M|RISK_3|AGE_29|SES_2|SCO_3|CD4_2|DRUG_1|MET_NA|APP_1|RES_1|REC_0|VEN_0|CL_526|NAT_mex|2022-01-21",
        "ST":"ST_1",
        "RISK":"RISK_3",
        "MET":"MET_NA",
        "NAT":"NAT_mex"
      }
    },
    {
      "id":"ID_CEC-22-9076|ST_1|CODE_09005|SX_M|RISK_3|AGE_23|SES_1|SCO_2|CD4_2|DRUG_0|MET_NA|APP_0|RES_1|REC_0|VEN_0|CL_526|NAT_mex|2022-09-26",
      "cluster":267,
      "patient_attributes":{
        "ehars_uid":"ID_CEC-22-9076|ST_1|CODE_09005|SX_M|RISK_3|AGE_23|SES_1|SCO_2|CD4_2|DRUG_0|MET_NA|APP_0|RES_1|REC_0|VEN_0|CL_526|NAT_mex|2022-09-26",
        "ST":"ST_1",
        "RISK":"RISK_3",
        "MET":"MET_NA",
        "NAT":"NAT_mex"
      }
    },
    {
      "id":"ID_CEC-22-9135|ST_1|CODE_09005|SX_M|RISK_3|AGE_18|SES_2|SCO_2|CD4_2|DRUG_1|MET_NA|APP_1|RES_1|REC_0|VEN_0|CL_526|NAT_mex|2022-09-29",
      "cluster":267,
      "patient_attributes":{
        "ehars_uid":"ID_CEC-22-9135|ST_1|CODE_09005|SX_M|RISK_3|AGE_18|SES_2|SCO_2|CD4_2|DRUG_1|MET_NA|APP_1|RES_1|REC_0|VEN_0|CL_526|NAT_mex|2022-09-29",
        "ST":"ST_1",
        "RISK":"RISK_3",
        "MET":"MET_NA",
        "NAT":"NAT_mex"
      }
    },
    {
      "id":"ID_CEC-22-9629|ST_1|CODE_09005|SX_M|RISK_3|AGE_49|SES_2|SCO_3|CD4_1|DRUG_1|MET_NA|APP_0|RES_1|REC_0|VEN_0|CL_526|NAT_mex|2022-11-22",
      "cluster":267,
      "patient_attributes":{
        "ehars_uid":"ID_CEC-22-9629|ST_1|CODE_09005|SX_M|RISK_3|AGE_49|SES_2|SCO_3|CD4_1|DRUG_1|MET_NA|APP_0|RES_1|REC_0|VEN_0|CL_526|NAT_mex|2022-11-22",
        "ST":"ST_1",
        "RISK":"RISK_3",
        "MET":"MET_NA",
        "NAT":"NAT_mex"
      }
    },
    {
      "id":"ID_CEC-22-6373|ST_1|CODE_07106|SX_F|RISK_4|AGE_44|SES_2|SCO_2|CD4_2|DRUG_0|MET_NA|APP_1|RES_1|REC_0|VEN_1|CL_691|NAT_mex|2022-02-04",
      "cluster":268,
      "patient_attributes":{
        "ehars_uid":"ID_CEC-22-6373|ST_1|CODE_07106|SX_F|RISK_4|AGE_44|SES_2|SCO_2|CD4_2|DRUG_0|MET_NA|APP_1|RES_1|REC_0|VEN_1|CL_691|NAT_mex|2022-02-04",
        "ST":"ST_1",
        "RISK":"RISK_4",
        "MET":"MET_NA",
        "NAT":"NAT_mex"
      }
    },
    {
      "id":"ID_CEC-22-7967|ST_2|CODE_15033|SX_F|RISK_NA|AGE_36|SES_NA|SCO_NA|CD4_2|DRUG_NA|MET_NA|APP_NA|RES_1|REC_0|VEN_NA|CL_691|NAT_NA|2022-06-15",
      "cluster":268,
      "patient_attributes":{
        "ehars_uid":"ID_CEC-22-7967|ST_2|CODE_15033|SX_F|RISK_NA|AGE_36|SES_NA|SCO_NA|CD4_2|DRUG_NA|MET_NA|APP_NA|RES_1|REC_0|VEN_NA|CL_691|NAT_NA|2022-06-15",
        "ST":"ST_2",
        "RISK":"RISK_NA",
        "MET":"MET_NA",
        "NAT":"NAT_NA"
      }
    },
    {
      "id":"ID_CEC-22-7667|ST_1|CODE_09007|SX_M|RISK_NA|AGE_48|SES_1|SCO_1|CD4_2|DRUG_1|MET_0|APP_0|RES_1|REC_1|VEN_0|CL_691|NAT_mex|2022-05-23",
      "cluster":268,
      "patient_attributes":{
        "ehars_uid":"ID_CEC-22-7667|ST_1|CODE_09007|SX_M|RISK_NA|AGE_48|SES_1|SCO_1|CD4_2|DRUG_1|MET_0|APP_0|RES_1|REC_1|VEN_0|CL_691|NAT_mex|2022-05-23",
        "ST":"ST_1",
        "RISK":"RISK_NA",
        "MET":"MET_0",
        "NAT":"NAT_mex"
      }
    },
    {
      "id":"ID_CEC-22-9806|ST_1|CODE_09007|SX_M|RISK_NA|AGE_40|SES_NA|SCO_NA|CD4_1|DRUG_NA|MET_NA|APP_NA|RES_1|REC_0|VEN_NA|CL_691|NAT_NA|2022-12-08",
      "cluster":268,
      "patient_attributes":{
        "ehars_uid":"ID_CEC-22-9806|ST_1|CODE_09007|SX_M|RISK_NA|AGE_40|SES_NA|SCO_NA|CD4_1|DRUG_NA|MET_NA|APP_NA|RES_1|REC_0|VEN_NA|CL_691|NAT_NA|2022-12-08",
        "ST":"ST_1",
        "RISK":"RISK_NA",
        "MET":"MET_NA",
        "NAT":"NAT_NA"
      }
    },
    {
      "id":"ID_CEC-22-6875|ST_1|CODE_09013|SX_M|RISK_3|AGE_34|SES_1|SCO_2|CD4_2|DRUG_1|MET_NA|APP_1|RES_1|REC_1|VEN_1|CL_528|NAT_mex|2022-03-22",
      "cluster":269,
      "patient_attributes":{
        "ehars_uid":"ID_CEC-22-6875|ST_1|CODE_09013|SX_M|RISK_3|AGE_34|SES_1|SCO_2|CD4_2|DRUG_1|MET_NA|APP_1|RES_1|REC_1|VEN_1|CL_528|NAT_mex|2022-03-22",
        "ST":"ST_1",
        "RISK":"RISK_3",
        "MET":"MET_NA",
        "NAT":"NAT_mex"
      }
    },
    {
      "id":"ID_CEC-22-7070|ST_1|CODE_09005|SX_M|RISK_3|AGE_26|SES_1|SCO_3|CD4_2|DRUG_1|MET_NA|APP_1|RES_1|REC_0|VEN_1|CL_528|NAT_mex|2022-04-05",
      "cluster":269,
      "patient_attributes":{
        "ehars_uid":"ID_CEC-22-7070|ST_1|CODE_09005|SX_M|RISK_3|AGE_26|SES_1|SCO_3|CD4_2|DRUG_1|MET_NA|APP_1|RES_1|REC_0|VEN_1|CL_528|NAT_mex|2022-04-05",
        "ST":"ST_1",
        "RISK":"RISK_3",
        "MET":"MET_NA",
        "NAT":"NAT_mex"
      }
    },
    {
      "id":"ID_CEC-22-7914|ST_1|CODE_09007|SX_M|RISK_3|AGE_33|SES_NA|SCO_2|CD4_3|DRUG_1|MET_NA|APP_1|RES_1|REC_1|VEN_0|CL_528|NAT_mex|2022-06-13",
      "cluster":269,
      "patient_attributes":{
        "ehars_uid":"ID_CEC-22-7914|ST_1|CODE_09007|SX_M|RISK_3|AGE_33|SES_NA|SCO_2|CD4_3|DRUG_1|MET_NA|APP_1|RES_1|REC_1|VEN_0|CL_528|NAT_mex|2022-06-13",
        "ST":"ST_1",
        "RISK":"RISK_3",
        "MET":"MET_NA",
        "NAT":"NAT_mex"
      }
    },
    {
      "id":"ID_CEC-22-8498|ST_1|CODE_09007|SX_FT|RISK_4|AGE_29|SES_2|SCO_3|CD4_2|DRUG_1|MET_NA|APP_NA|RES_1|REC_0|VEN_0|CL_528|NAT_mex|2022-08-05",
      "cluster":269,
      "patient_attributes":{
        "ehars_uid":"ID_CEC-22-8498|ST_1|CODE_09007|SX_FT|RISK_4|AGE_29|SES_2|SCO_3|CD4_2|DRUG_1|MET_NA|APP_NA|RES_1|REC_0|VEN_0|CL_528|NAT_mex|2022-08-05",
        "ST":"ST_1",
        "RISK":"RISK_4",
        "MET":"MET_NA",
        "NAT":"NAT_mex"
      }
    },
    {
      "id":"ID_CEC-22-7342|ST_2|CODE_15120|SX_M|RISK_3|AGE_23|SES_2|SCO_3|CD4_2|DRUG_0|MET_NA|APP_1|RES_1|REC_0|VEN_0|CL_415|NAT_mex|2022-04-29",
      "cluster":270,
      "patient_attributes":{
        "ehars_uid":"ID_CEC-22-7342|ST_2|CODE_15120|SX_M|RISK_3|AGE_23|SES_2|SCO_3|CD4_2|DRUG_0|MET_NA|APP_1|RES_1|REC_0|VEN_0|CL_415|NAT_mex|2022-04-29",
        "ST":"ST_2",
        "RISK":"RISK_3",
        "MET":"MET_NA",
        "NAT":"NAT_mex"
      }
    },
    {
      "id":"ID_CEC-22-8011|ST_2|CODE_15081|SX_M|RISK_3|AGE_25|SES_2|SCO_2|CD4_2|DRUG_1|MET_NA|APP_1|RES_1|REC_0|VEN_1|CL_415|NAT_mex|2022-06-20",
      "cluster":270,
      "patient_attributes":{
        "ehars_uid":"ID_CEC-22-8011|ST_2|CODE_15081|SX_M|RISK_3|AGE_25|SES_2|SCO_2|CD4_2|DRUG_1|MET_NA|APP_1|RES_1|REC_0|VEN_1|CL_415|NAT_mex|2022-06-20",
        "ST":"ST_2",
        "RISK":"RISK_3",
        "MET":"MET_NA",
        "NAT":"NAT_mex"
      }
    },
    {
      "id":"ID_CEC-22-8812|ST_1|CODE_09012|SX_M|RISK_3|AGE_19|SES_1|SCO_2|CD4_2|DRUG_1|MET_NA|APP_0|RES_1|REC_0|VEN_0|CL_415|NAT_mex|2022-08-30",
      "cluster":270,
      "patient_attributes":{
        "ehars_uid":"ID_CEC-22-8812|ST_1|CODE_09012|SX_M|RISK_3|AGE_19|SES_1|SCO_2|CD4_2|DRUG_1|MET_NA|APP_0|RES_1|REC_0|VEN_0|CL_415|NAT_mex|2022-08-30",
        "ST":"ST_1",
        "RISK":"RISK_3",
        "MET":"MET_NA",
        "NAT":"NAT_mex"
      }
    },
    {
      "id":"ID_CEC-22-8950|ST_2|CODE_15010|SX_M|RISK_3|AGE_20|SES_1|SCO_2|CD4_2|DRUG_1|MET_NA|APP_0|RES_1|REC_1|VEN_1|CL_415|NAT_mex|2022-09-12",
      "cluster":270,
      "patient_attributes":{
        "ehars_uid":"ID_CEC-22-8950|ST_2|CODE_15010|SX_M|RISK_3|AGE_20|SES_1|SCO_2|CD4_2|DRUG_1|MET_NA|APP_0|RES_1|REC_1|VEN_1|CL_415|NAT_mex|2022-09-12",
        "ST":"ST_2",
        "RISK":"RISK_3",
        "MET":"MET_NA",
        "NAT":"NAT_mex"
      }
    },
    {
      "id":"ID_CEC-22-7586|ST_1|CODE_09013|SX_M|RISK_NA|AGE_26|SES_NA|SCO_NA|CD4_2|DRUG_NA|MET_NA|APP_NA|RES_1|REC_1|VEN_NA|CL_1211|NAT_NA|2022-05-19",
      "cluster":271,
      "patient_attributes":{
        "ehars_uid":"ID_CEC-22-7586|ST_1|CODE_09013|SX_M|RISK_NA|AGE_26|SES_NA|SCO_NA|CD4_2|DRUG_NA|MET_NA|APP_NA|RES_1|REC_1|VEN_NA|CL_1211|NAT_NA|2022-05-19",
        "ST":"ST_1",
        "RISK":"RISK_NA",
        "MET":"MET_NA",
        "NAT":"NAT_NA"
      }
    },
    {
      "id":"ID_CEC-22-8549|ST_1|CODE_09010|SX_M|RISK_3|AGE_26|SES_2|SCO_2|CD4_2|DRUG_1|MET_NA|APP_1|RES_1|REC_0|VEN_0|CL_1211|NAT_mex|2022-08-10",
      "cluster":271,
      "patient_attributes":{
        "ehars_uid":"ID_CEC-22-8549|ST_1|CODE_09010|SX_M|RISK_3|AGE_26|SES_2|SCO_2|CD4_2|DRUG_1|MET_NA|APP_1|RES_1|REC_0|VEN_0|CL_1211|NAT_mex|2022-08-10",
        "ST":"ST_1",
        "RISK":"RISK_3",
        "MET":"MET_NA",
        "NAT":"NAT_mex"
      }
    },
    {
      "id":"ID_CEC-22-9225|ST_1|CODE_09012|SX_M|RISK_3|AGE_25|SES_2|SCO_2|CD4_2|DRUG_1|MET_NA|APP_0|RES_1|REC_0|VEN_0|CL_1211|NAT_mex|2022-10-06",
      "cluster":271,
      "patient_attributes":{
        "ehars_uid":"ID_CEC-22-9225|ST_1|CODE_09012|SX_M|RISK_3|AGE_25|SES_2|SCO_2|CD4_2|DRUG_1|MET_NA|APP_0|RES_1|REC_0|VEN_0|CL_1211|NAT_mex|2022-10-06",
        "ST":"ST_1",
        "RISK":"RISK_3",
        "MET":"MET_NA",
        "NAT":"NAT_mex"
      }
    },
    {
      "id":"ID_CEC-22-9226|ST_1|CODE_09012|SX_M|RISK_3|AGE_28|SES_2|SCO_3|CD4_2|DRUG_1|MET_NA|APP_0|RES_1|REC_0|VEN_0|CL_1211|NAT_mex|2022-10-06",
      "cluster":271,
      "patient_attributes":{
        "ehars_uid":"ID_CEC-22-9226|ST_1|CODE_09012|SX_M|RISK_3|AGE_28|SES_2|SCO_3|CD4_2|DRUG_1|MET_NA|APP_0|RES_1|REC_0|VEN_0|CL_1211|NAT_mex|2022-10-06",
        "ST":"ST_1",
        "RISK":"RISK_3",
        "MET":"MET_NA",
        "NAT":"NAT_mex"
      }
    },
    {
      "id":"ID_CEC-22-7678|ST_2|CODE_15121|SX_M|RISK_2|AGE_32|SES_2|SCO_2|CD4_2|DRUG_0|MET_NA|APP_1|RES_1|REC_0|VEN_1|CL_698|NAT_mex|2022-05-25",
      "cluster":272,
      "patient_attributes":{
        "ehars_uid":"ID_CEC-22-7678|ST_2|CODE_15121|SX_M|RISK_2|AGE_32|SES_2|SCO_2|CD4_2|DRUG_0|MET_NA|APP_1|RES_1|REC_0|VEN_1|CL_698|NAT_mex|2022-05-25",
        "ST":"ST_2",
        "RISK":"RISK_2",
        "MET":"MET_NA",
        "NAT":"NAT_mex"
      }
    },
    {
      "id":"ID_CEC-22-9090|ST_1|CODE_07106|SX_M|RISK_3|AGE_36|SES_1|SCO_3|CD4_1|DRUG_1|MET_NA|APP_1|RES_1|REC_0|VEN_1|CL_698|NAT_mex|2022-09-26",
      "cluster":272,
      "patient_attributes":{
        "ehars_uid":"ID_CEC-22-9090|ST_1|CODE_07106|SX_M|RISK_3|AGE_36|SES_1|SCO_3|CD4_1|DRUG_1|MET_NA|APP_1|RES_1|REC_0|VEN_1|CL_698|NAT_mex|2022-09-26",
        "ST":"ST_1",
        "RISK":"RISK_3",
        "MET":"MET_NA",
        "NAT":"NAT_mex"
      }
    },
    {
      "id":"ID_CEC-22-9300|ST_2|CODE_15104|SX_M|RISK_3|AGE_35|SES_1|SCO_3|CD4_2|DRUG_1|MET_NA|APP_1|RES_1|REC_0|VEN_NA|CL_698|NAT_mex|2022-10-14",
      "cluster":272,
      "patient_attributes":{
        "ehars_uid":"ID_CEC-22-9300|ST_2|CODE_15104|SX_M|RISK_3|AGE_35|SES_1|SCO_3|CD4_2|DRUG_1|MET_NA|APP_1|RES_1|REC_0|VEN_NA|CL_698|NAT_mex|2022-10-14",
        "ST":"ST_2",
        "RISK":"RISK_3",
        "MET":"MET_NA",
        "NAT":"NAT_mex"
      }
    },
    {
      "id":"ID_CEC-22-7615|ST_2|CODE_15121|SX_M|RISK_3|AGE_20|SES_2|SCO_2|CD4_1|DRUG_0|MET_NA|APP_0|RES_1|REC_0|VEN_0|CL_698|NAT_mex|2022-05-20",
      "cluster":272,
      "patient_attributes":{
        "ehars_uid":"ID_CEC-22-7615|ST_2|CODE_15121|SX_M|RISK_3|AGE_20|SES_2|SCO_2|CD4_1|DRUG_0|MET_NA|APP_0|RES_1|REC_0|VEN_0|CL_698|NAT_mex|2022-05-20",
        "ST":"ST_2",
        "RISK":"RISK_3",
        "MET":"MET_NA",
        "NAT":"NAT_mex"
      }
    },
    {
      "id":"ID_CEC-22-7684|ST_1|CODE_09005|SX_M|RISK_3|AGE_27|SES_2|SCO_2|CD4_2|DRUG_1|MET_NA|APP_1|RES_1|REC_0|VEN_0|CL_531|NAT_mex|2022-05-26",
      "cluster":273,
      "patient_attributes":{
        "ehars_uid":"ID_CEC-22-7684|ST_1|CODE_09005|SX_M|RISK_3|AGE_27|SES_2|SCO_2|CD4_2|DRUG_1|MET_NA|APP_1|RES_1|REC_0|VEN_0|CL_531|NAT_mex|2022-05-26",
        "ST":"ST_1",
        "RISK":"RISK_3",
        "MET":"MET_NA",
        "NAT":"NAT_mex"
      }
    },
    {
      "id":"ID_CEC-22-7695|ST_1|CODE_09015|SX_M|RISK_3|AGE_33|SES_1|SCO_2|CD4_2|DRUG_1|MET_NA|APP_1|RES_1|REC_0|VEN_0|CL_531|NAT_mex|2022-05-26",
      "cluster":273,
      "patient_attributes":{
        "ehars_uid":"ID_CEC-22-7695|ST_1|CODE_09015|SX_M|RISK_3|AGE_33|SES_1|SCO_2|CD4_2|DRUG_1|MET_NA|APP_1|RES_1|REC_0|VEN_0|CL_531|NAT_mex|2022-05-26",
        "ST":"ST_1",
        "RISK":"RISK_3",
        "MET":"MET_NA",
        "NAT":"NAT_mex"
      }
    },
    {
      "id":"ID_CEC-22-7903|ST_1|CODE_09006|SX_M|RISK_3|AGE_24|SES_2|SCO_3|CD4_2|DRUG_0|MET_NA|APP_0|RES_1|REC_1|VEN_0|CL_531|NAT_mex|2022-06-09",
      "cluster":273,
      "patient_attributes":{
        "ehars_uid":"ID_CEC-22-7903|ST_1|CODE_09006|SX_M|RISK_3|AGE_24|SES_2|SCO_3|CD4_2|DRUG_0|MET_NA|APP_0|RES_1|REC_1|VEN_0|CL_531|NAT_mex|2022-06-09",
        "ST":"ST_1",
        "RISK":"RISK_3",
        "MET":"MET_NA",
        "NAT":"NAT_mex"
      }
    },
    {
      "id":"ID_CEC-22-8921|ST_1|CODE_09010|SX_M|RISK_3|AGE_23|SES_2|SCO_2|CD4_2|DRUG_1|MET_NA|APP_1|RES_1|REC_0|VEN_0|CL_531|NAT_mex|2022-09-08",
      "cluster":273,
      "patient_attributes":{
        "ehars_uid":"ID_CEC-22-8921|ST_1|CODE_09010|SX_M|RISK_3|AGE_23|SES_2|SCO_2|CD4_2|DRUG_1|MET_NA|APP_1|RES_1|REC_0|VEN_0|CL_531|NAT_mex|2022-09-08",
        "ST":"ST_1",
        "RISK":"RISK_3",
        "MET":"MET_NA",
        "NAT":"NAT_mex"
      }
    },
    {
      "id":"ID_CEC-22-8724|ST_1|CODE_09013|SX_F|RISK_3|AGE_43|SES_NA|SCO_1|CD4_1|DRUG_1|MET_NA|APP_NA|RES_2|REC_0|VEN_NA|CL_532|NAT_mex|2022-08-22",
      "cluster":274,
      "patient_attributes":{
        "ehars_uid":"ID_CEC-22-8724|ST_1|CODE_09013|SX_F|RISK_3|AGE_43|SES_NA|SCO_1|CD4_1|DRUG_1|MET_NA|APP_NA|RES_2|REC_0|VEN_NA|CL_532|NAT_mex|2022-08-22",
        "ST":"ST_1",
        "RISK":"RISK_3",
        "MET":"MET_NA",
        "NAT":"NAT_mex"
      }
    },
    {
      "id":"ID_CEC-22-8054|ST_1|CODE_09005|SX_M|RISK_3|AGE_27|SES_2|SCO_2|CD4_3|DRUG_1|MET_NA|APP_1|RES_2|REC_1|VEN_1|CL_532|NAT_mex|2022-06-23",
      "cluster":274,
      "patient_attributes":{
        "ehars_uid":"ID_CEC-22-8054|ST_1|CODE_09005|SX_M|RISK_3|AGE_27|SES_2|SCO_2|CD4_3|DRUG_1|MET_NA|APP_1|RES_2|REC_1|VEN_1|CL_532|NAT_mex|2022-06-23",
        "ST":"ST_1",
        "RISK":"RISK_3",
        "MET":"MET_NA",
        "NAT":"NAT_mex"
      }
    },
    {
      "id":"ID_CEC-22-8355|ST_1|CODE_09005|SX_M|RISK_3|AGE_31|SES_2|SCO_2|CD4_2|DRUG_0|MET_NA|APP_1|RES_2|REC_0|VEN_0|CL_532|NAT_mex|2022-07-18",
      "cluster":274,
      "patient_attributes":{
        "ehars_uid":"ID_CEC-22-8355|ST_1|CODE_09005|SX_M|RISK_3|AGE_31|SES_2|SCO_2|CD4_2|DRUG_0|MET_NA|APP_1|RES_2|REC_0|VEN_0|CL_532|NAT_mex|2022-07-18",
        "ST":"ST_1",
        "RISK":"RISK_3",
        "MET":"MET_NA",
        "NAT":"NAT_mex"
      }
    },
    {
      "id":"ID_CEC-22-8418|ST_1|CODE_09007|SX_M|RISK_NA|AGE_41|SES_1|SCO_3|CD4_1|DRUG_NA|MET_NA|APP_1|RES_2|REC_0|VEN_0|CL_532|NAT_mex|2022-07-21",
      "cluster":274,
      "patient_attributes":{
        "ehars_uid":"ID_CEC-22-8418|ST_1|CODE_09007|SX_M|RISK_NA|AGE_41|SES_1|SCO_3|CD4_1|DRUG_NA|MET_NA|APP_1|RES_2|REC_0|VEN_0|CL_532|NAT_mex|2022-07-21",
        "ST":"ST_1",
        "RISK":"RISK_NA",
        "MET":"MET_NA",
        "NAT":"NAT_mex"
      }
    },
    {
      "id":"ID_CEC-19-0002|ST_1|CODE_09015|SX_M|RISK_NA|AGE_35|SES_NA|SCO_NA|CD4_2|DRUG_NA|MET_NA|APP_NA|RES_1|REC_0|VEN_NA|CL_534|NAT_NA|2019-07-17",
      "cluster":275,
      "patient_attributes":{
        "ehars_uid":"ID_CEC-19-0002|ST_1|CODE_09015|SX_M|RISK_NA|AGE_35|SES_NA|SCO_NA|CD4_2|DRUG_NA|MET_NA|APP_NA|RES_1|REC_0|VEN_NA|CL_534|NAT_NA|2019-07-17",
        "ST":"ST_1",
        "RISK":"RISK_NA",
        "MET":"MET_NA",
        "NAT":"NAT_NA"
      }
    },
    {
      "id":"ID_CEC-22-7757|ST_1|CODE_09005|SX_M|RISK_3|AGE_34|SES_1|SCO_2|CD4_1|DRUG_1|MET_NA|APP_1|RES_1|REC_0|VEN_1|CL_534|NAT_mex|2022-05-31",
      "cluster":275,
      "patient_attributes":{
        "ehars_uid":"ID_CEC-22-7757|ST_1|CODE_09005|SX_M|RISK_3|AGE_34|SES_1|SCO_2|CD4_1|DRUG_1|MET_NA|APP_1|RES_1|REC_0|VEN_1|CL_534|NAT_mex|2022-05-31",
        "ST":"ST_1",
        "RISK":"RISK_3",
        "MET":"MET_NA",
        "NAT":"NAT_mex"
      }
    },
    {
      "id":"ID_CEC-22-9444|ST_1|CODE_09010|SX_M|RISK_3|AGE_41|SES_2|SCO_1|CD4_2|DRUG_1|MET_NA|APP_0|RES_1|REC_0|VEN_0|CL_534|NAT_mex|2022-10-26",
      "cluster":275,
      "patient_attributes":{
        "ehars_uid":"ID_CEC-22-9444|ST_1|CODE_09010|SX_M|RISK_3|AGE_41|SES_2|SCO_1|CD4_2|DRUG_1|MET_NA|APP_0|RES_1|REC_0|VEN_0|CL_534|NAT_mex|2022-10-26",
        "ST":"ST_1",
        "RISK":"RISK_3",
        "MET":"MET_NA",
        "NAT":"NAT_mex"
      }
    },
    {
      "id":"ID_CEC-19-0005|ST_2|CODE_15099|SX_M|RISK_NA|AGE_22|SES_NA|SCO_NA|CD4_3|DRUG_NA|MET_NA|APP_NA|RES_2|REC_0|VEN_NA|CL_377|NAT_NA|2019-07-17",
      "cluster":276,
      "patient_attributes":{
        "ehars_uid":"ID_CEC-19-0005|ST_2|CODE_15099|SX_M|RISK_NA|AGE_22|SES_NA|SCO_NA|CD4_3|DRUG_NA|MET_NA|APP_NA|RES_2|REC_0|VEN_NA|CL_377|NAT_NA|2019-07-17",
        "ST":"ST_2",
        "RISK":"RISK_NA",
        "MET":"MET_NA",
        "NAT":"NAT_NA"
      }
    },
    {
      "id":"ID_CEC-21-2513|ST_2|CODE_15013|SX_M|RISK_3|AGE_25|SES_2|SCO_2|CD4_1|DRUG_0|MET_NA|APP_1|RES_2|REC_0|VEN_0|CL_377|NAT_mex|2021-01-29",
      "cluster":276,
      "patient_attributes":{
        "ehars_uid":"ID_CEC-21-2513|ST_2|CODE_15013|SX_M|RISK_3|AGE_25|SES_2|SCO_2|CD4_1|DRUG_0|MET_NA|APP_1|RES_2|REC_0|VEN_0|CL_377|NAT_mex|2021-01-29",
        "ST":"ST_2",
        "RISK":"RISK_3",
        "MET":"MET_NA",
        "NAT":"NAT_mex"
      }
    },
    {
      "id":"ID_CEC-21-3460|ST_2|CODE_15057|SX_M|RISK_3|AGE_24|SES_2|SCO_3|CD4_2|DRUG_1|MET_NA|APP_0|RES_1|REC_0|VEN_1|CL_377|NAT_mex|2021-04-27",
      "cluster":276,
      "patient_attributes":{
        "ehars_uid":"ID_CEC-21-3460|ST_2|CODE_15057|SX_M|RISK_3|AGE_24|SES_2|SCO_3|CD4_2|DRUG_1|MET_NA|APP_0|RES_1|REC_0|VEN_1|CL_377|NAT_mex|2021-04-27",
        "ST":"ST_2",
        "RISK":"RISK_3",
        "MET":"MET_NA",
        "NAT":"NAT_mex"
      }
    },
    {
      "id":"ID_CEC-19-0057|ST_1|CODE_09003|SX_M|RISK_NA|AGE_37|SES_NA|SCO_NA|CD4_1|DRUG_NA|MET_NA|APP_NA|RES_1|REC_0|VEN_NA|CL_536|NAT_NA|2019-07-24",
      "cluster":277,
      "patient_attributes":{
        "ehars_uid":"ID_CEC-19-0057|ST_1|CODE_09003|SX_M|RISK_NA|AGE_37|SES_NA|SCO_NA|CD4_1|DRUG_NA|MET_NA|APP_NA|RES_1|REC_0|VEN_NA|CL_536|NAT_NA|2019-07-24",
        "ST":"ST_1",
        "RISK":"RISK_NA",
        "MET":"MET_NA",
        "NAT":"NAT_NA"
      }
    },
    {
      "id":"ID_CEC-21-4722|ST_1|CODE_09005|SX_M|RISK_NA|AGE_36|SES_NA|SCO_NA|CD4_1|DRUG_NA|MET_NA|APP_NA|RES_1|REC_0|VEN_NA|CL_536|NAT_NA|2021-09-01",
      "cluster":277,
      "patient_attributes":{
        "ehars_uid":"ID_CEC-21-4722|ST_1|CODE_09005|SX_M|RISK_NA|AGE_36|SES_NA|SCO_NA|CD4_1|DRUG_NA|MET_NA|APP_NA|RES_1|REC_0|VEN_NA|CL_536|NAT_NA|2021-09-01",
        "ST":"ST_1",
        "RISK":"RISK_NA",
        "MET":"MET_NA",
        "NAT":"NAT_NA"
      }
    },
    {
      "id":"ID_CEC-21-5764|ST_2|CODE_15109|SX_M|RISK_3|AGE_32|SES_2|SCO_2|CD4_3|DRUG_0|MET_NA|APP_0|RES_1|REC_0|VEN_0|CL_536|NAT_mex|2021-12-01",
      "cluster":277,
      "patient_attributes":{
        "ehars_uid":"ID_CEC-21-5764|ST_2|CODE_15109|SX_M|RISK_3|AGE_32|SES_2|SCO_2|CD4_3|DRUG_0|MET_NA|APP_0|RES_1|REC_0|VEN_0|CL_536|NAT_mex|2021-12-01",
        "ST":"ST_2",
        "RISK":"RISK_3",
        "MET":"MET_NA",
        "NAT":"NAT_mex"
      }
    },
    {
      "id":"ID_CEC-19-0064|ST_2|CODE_15031|SX_F|RISK_1|AGE_23|SES_1|SCO_2|CD4_3|DRUG_1|MET_NA|APP_NA|RES_1|REC_0|VEN_NA|CL_76|NAT_mex|2019-07-24",
      "cluster":278,
      "patient_attributes":{
        "ehars_uid":"ID_CEC-19-0064|ST_2|CODE_15031|SX_F|RISK_1|AGE_23|SES_1|SCO_2|CD4_3|DRUG_1|MET_NA|APP_NA|RES_1|REC_0|VEN_NA|CL_76|NAT_mex|2019-07-24",
        "ST":"ST_2",
        "RISK":"RISK_1",
        "MET":"MET_NA",
        "NAT":"NAT_mex"
      }
    },
    {
      "id":"ID_CEC-19-0066|ST_2|CODE_15031|SX_M|RISK_NA|AGE_26|SES_NA|SCO_NA|CD4_2|DRUG_NA|MET_NA|APP_NA|RES_1|REC_0|VEN_NA|CL_76|NAT_NA|2019-07-24",
      "cluster":278,
      "patient_attributes":{
        "ehars_uid":"ID_CEC-19-0066|ST_2|CODE_15031|SX_M|RISK_NA|AGE_26|SES_NA|SCO_NA|CD4_2|DRUG_NA|MET_NA|APP_NA|RES_1|REC_0|VEN_NA|CL_76|NAT_NA|2019-07-24",
        "ST":"ST_2",
        "RISK":"RISK_NA",
        "MET":"MET_NA",
        "NAT":"NAT_NA"
      }
    },
    {
      "id":"ID_CEC-19-0165|ST_2|CODE_15058|SX_M|RISK_3|AGE_31|SES_2|SCO_1|CD4_2|DRUG_1|MET_NA|APP_0|RES_1|REC_0|VEN_0|CL_76|NAT_mex|2019-08-30",
      "cluster":278,
      "patient_attributes":{
        "ehars_uid":"ID_CEC-19-0165|ST_2|CODE_15058|SX_M|RISK_3|AGE_31|SES_2|SCO_1|CD4_2|DRUG_1|MET_NA|APP_0|RES_1|REC_0|VEN_0|CL_76|NAT_mex|2019-08-30",
        "ST":"ST_2",
        "RISK":"RISK_3",
        "MET":"MET_NA",
        "NAT":"NAT_mex"
      }
    },
    {
      "id":"ID_CEC-19-0082|ST_1|CODE_09008|SX_M|RISK_NA|AGE_24|SES_NA|SCO_NA|CD4_2|DRUG_NA|MET_NA|APP_NA|RES_6|REC_0|VEN_NA|CL_155|NAT_NA|2019-08-21",
      "cluster":279,
      "patient_attributes":{
        "ehars_uid":"ID_CEC-19-0082|ST_1|CODE_09008|SX_M|RISK_NA|AGE_24|SES_NA|SCO_NA|CD4_2|DRUG_NA|MET_NA|APP_NA|RES_6|REC_0|VEN_NA|CL_155|NAT_NA|2019-08-21",
        "ST":"ST_1",
        "RISK":"RISK_NA",
        "MET":"MET_NA",
        "NAT":"NAT_NA"
      }
    },
    {
      "id":"ID_CEC-20-1367|ST_2|CODE_15121|SX_M|RISK_3|AGE_24|SES_1|SCO_3|CD4_1|DRUG_0|MET_NA|APP_0|RES_3|REC_0|VEN_0|CL_155|NAT_mex|2020-09-07",
      "cluster":279,
      "patient_attributes":{
        "ehars_uid":"ID_CEC-20-1367|ST_2|CODE_15121|SX_M|RISK_3|AGE_24|SES_1|SCO_3|CD4_1|DRUG_0|MET_NA|APP_0|RES_3|REC_0|VEN_0|CL_155|NAT_mex|2020-09-07",
        "ST":"ST_2",
        "RISK":"RISK_3",
        "MET":"MET_NA",
        "NAT":"NAT_mex"
      }
    },
    {
      "id":"ID_CEC-21-3010|ST_1|CODE_09011|SX_M|RISK_3|AGE_20|SES_1|SCO_2|CD4_1|DRUG_1|MET_NA|APP_1|RES_3|REC_0|VEN_1|CL_155|NAT_mex|2021-03-19",
      "cluster":279,
      "patient_attributes":{
        "ehars_uid":"ID_CEC-21-3010|ST_1|CODE_09011|SX_M|RISK_3|AGE_20|SES_1|SCO_2|CD4_1|DRUG_1|MET_NA|APP_1|RES_3|REC_0|VEN_1|CL_155|NAT_mex|2021-03-19",
        "ST":"ST_1",
        "RISK":"RISK_3",
        "MET":"MET_NA",
        "NAT":"NAT_mex"
      }
    },
    {
      "id":"ID_CEC-20-2138|ST_1|CODE_09007|SX_M|RISK_3|AGE_28|SES_1|SCO_2|CD4_1|DRUG_1|MET_NA|APP_1|RES_1|REC_0|VEN_1|CL_NA|NAT_mex|2020-11-30",
      "cluster":280,
      "patient_attributes":{
        "ehars_uid":"ID_CEC-20-2138|ST_1|CODE_09007|SX_M|RISK_3|AGE_28|SES_1|SCO_2|CD4_1|DRUG_1|MET_NA|APP_1|RES_1|REC_0|VEN_1|CL_NA|NAT_mex|2020-11-30",
        "ST":"ST_1",
        "RISK":"RISK_3",
        "MET":"MET_NA",
        "NAT":"NAT_mex"
      }
    },
    {
      "id":"ID_CEC-20-1116|ST_1|CODE_09012|SX_M|RISK_NA|AGE_23|SES_1|SCO_3|CD4_2|DRUG_NA|MET_NA|APP_NA|RES_1|REC_1|VEN_NA|CL_286|NAT_mex|2020-08-11",
      "cluster":280,
      "patient_attributes":{
        "ehars_uid":"ID_CEC-20-1116|ST_1|CODE_09012|SX_M|RISK_NA|AGE_23|SES_1|SCO_3|CD4_2|DRUG_NA|MET_NA|APP_NA|RES_1|REC_1|VEN_NA|CL_286|NAT_mex|2020-08-11",
        "ST":"ST_1",
        "RISK":"RISK_NA",
        "MET":"MET_NA",
        "NAT":"NAT_mex"
      }
    },
    {
      "id":"ID_CEC-19-0146|ST_1|CODE_09003|SX_M|RISK_3|AGE_26|SES_1|SCO_1|CD4_1|DRUG_0|MET_NA|APP_1|RES_1|REC_0|VEN_0|CL_286|NAT_mex|2019-08-28",
      "cluster":280,
      "patient_attributes":{
        "ehars_uid":"ID_CEC-19-0146|ST_1|CODE_09003|SX_M|RISK_3|AGE_26|SES_1|SCO_1|CD4_1|DRUG_0|MET_NA|APP_1|RES_1|REC_0|VEN_0|CL_286|NAT_mex|2019-08-28",
        "ST":"ST_1",
        "RISK":"RISK_3",
        "MET":"MET_NA",
        "NAT":"NAT_mex"
      }
    },
    {
      "id":"ID_CEC-20-2125|ST_1|CODE_09015|SX_M|RISK_NA|AGE_31|SES_NA|SCO_NA|CD4_2|DRUG_NA|MET_NA|APP_NA|RES_5|REC_0|VEN_NA|CL_55|NAT_NA|2020-11-27",
      "cluster":281,
      "patient_attributes":{
        "ehars_uid":"ID_CEC-20-2125|ST_1|CODE_09015|SX_M|RISK_NA|AGE_31|SES_NA|SCO_NA|CD4_2|DRUG_NA|MET_NA|APP_NA|RES_5|REC_0|VEN_NA|CL_55|NAT_NA|2020-11-27",
        "ST":"ST_1",
        "RISK":"RISK_NA",
        "MET":"MET_NA",
        "NAT":"NAT_NA"
      }
    },
    {
      "id":"ID_CEC-21-5591|ST_1|CODE_09005|SX_M|RISK_3|AGE_24|SES_2|SCO_2|CD4_2|DRUG_1|MET_NA|APP_1|RES_5|REC_0|VEN_0|CL_55|NAT_mex|2021-11-12",
      "cluster":281,
      "patient_attributes":{
        "ehars_uid":"ID_CEC-21-5591|ST_1|CODE_09005|SX_M|RISK_3|AGE_24|SES_2|SCO_2|CD4_2|DRUG_1|MET_NA|APP_1|RES_5|REC_0|VEN_0|CL_55|NAT_mex|2021-11-12",
        "ST":"ST_1",
        "RISK":"RISK_3",
        "MET":"MET_NA",
        "NAT":"NAT_mex"
      }
    },
    {
      "id":"ID_CEC-19-0147|ST_1|CODE_09015|SX_M|RISK_NA|AGE_22|SES_NA|SCO_NA|CD4_2|DRUG_NA|MET_NA|APP_NA|RES_6|REC_1|VEN_NA|CL_55|NAT_NA|2019-08-29",
      "cluster":281,
      "patient_attributes":{
        "ehars_uid":"ID_CEC-19-0147|ST_1|CODE_09015|SX_M|RISK_NA|AGE_22|SES_NA|SCO_NA|CD4_2|DRUG_NA|MET_NA|APP_NA|RES_6|REC_1|VEN_NA|CL_55|NAT_NA|2019-08-29",
        "ST":"ST_1",
        "RISK":"RISK_NA",
        "MET":"MET_NA",
        "NAT":"NAT_NA"
      }
    },
    {
      "id":"ID_CEC-21-2753|ST_2|CODE_15009|SX_M|RISK_3|AGE_26|SES_2|SCO_2|CD4_1|DRUG_0|MET_NA|APP_0|RES_1|REC_0|VEN_NA|CL_210|NAT_mex|2021-02-24",
      "cluster":282,
      "patient_attributes":{
        "ehars_uid":"ID_CEC-21-2753|ST_2|CODE_15009|SX_M|RISK_3|AGE_26|SES_2|SCO_2|CD4_1|DRUG_0|MET_NA|APP_0|RES_1|REC_0|VEN_NA|CL_210|NAT_mex|2021-02-24",
        "ST":"ST_2",
        "RISK":"RISK_3",
        "MET":"MET_NA",
        "NAT":"NAT_mex"
      }
    },
    {
      "id":"ID_CEC-19-0153|ST_2|CODE_15103|SX_M|RISK_NA|AGE_27|SES_NA|SCO_NA|CD4_1|DRUG_NA|MET_NA|APP_NA|RES_1|REC_0|VEN_NA|CL_210|NAT_NA|2019-08-30",
      "cluster":282,
      "patient_attributes":{
        "ehars_uid":"ID_CEC-19-0153|ST_2|CODE_15103|SX_M|RISK_NA|AGE_27|SES_NA|SCO_NA|CD4_1|DRUG_NA|MET_NA|APP_NA|RES_1|REC_0|VEN_NA|CL_210|NAT_NA|2019-08-30",
        "ST":"ST_2",
        "RISK":"RISK_NA",
        "MET":"MET_NA",
        "NAT":"NAT_NA"
      }
    },
    {
      "id":"ID_CEC-21-2484|ST_2|CODE_15002|SX_M|RISK_3|AGE_29|SES_1|SCO_2|CD4_1|DRUG_1|MET_NA|APP_1|RES_1|REC_0|VEN_0|CL_210|NAT_mex|2021-01-27",
      "cluster":282,
      "patient_attributes":{
        "ehars_uid":"ID_CEC-21-2484|ST_2|CODE_15002|SX_M|RISK_3|AGE_29|SES_1|SCO_2|CD4_1|DRUG_1|MET_NA|APP_1|RES_1|REC_0|VEN_0|CL_210|NAT_mex|2021-01-27",
        "ST":"ST_2",
        "RISK":"RISK_3",
        "MET":"MET_NA",
        "NAT":"NAT_mex"
      }
    },
    {
      "id":"ID_CEC-19-0157|ST_1|CODE_09007|SX_FT|RISK_4|AGE_32|SES_1|SCO_2|CD4_3|DRUG_NA|MET_NA|APP_NA|RES_1|REC_0|VEN_NA|CL_32|NAT_mex|2019-08-30",
      "cluster":283,
      "patient_attributes":{
        "ehars_uid":"ID_CEC-19-0157|ST_1|CODE_09007|SX_FT|RISK_4|AGE_32|SES_1|SCO_2|CD4_3|DRUG_NA|MET_NA|APP_NA|RES_1|REC_0|VEN_NA|CL_32|NAT_mex|2019-08-30",
        "ST":"ST_1",
        "RISK":"RISK_4",
        "MET":"MET_NA",
        "NAT":"NAT_mex"
      }
    },
    {
      "id":"ID_CEC-20-1866|ST_1|CODE_07106|SX_FT|RISK_4|AGE_58|SES_1|SCO_2|CD4_2|DRUG_0|MET_NA|APP_NA|RES_1|REC_0|VEN_NA|CL_32|NAT_mex|2020-10-28",
      "cluster":283,
      "patient_attributes":{
        "ehars_uid":"ID_CEC-20-1866|ST_1|CODE_07106|SX_FT|RISK_4|AGE_58|SES_1|SCO_2|CD4_2|DRUG_0|MET_NA|APP_NA|RES_1|REC_0|VEN_NA|CL_32|NAT_mex|2020-10-28",
        "ST":"ST_1",
        "RISK":"RISK_4",
        "MET":"MET_NA",
        "NAT":"NAT_mex"
      }
    },
    {
      "id":"ID_CEC-21-5275|ST_1|CODE_09007|SX_M|RISK_3|AGE_36|SES_1|SCO_1|CD4_2|DRUG_0|MET_NA|APP_1|RES_1|REC_0|VEN_0|CL_32|NAT_mex|2021-10-18",
      "cluster":283,
      "patient_attributes":{
        "ehars_uid":"ID_CEC-21-5275|ST_1|CODE_09007|SX_M|RISK_3|AGE_36|SES_1|SCO_1|CD4_2|DRUG_0|MET_NA|APP_1|RES_1|REC_0|VEN_0|CL_32|NAT_mex|2021-10-18",
        "ST":"ST_1",
        "RISK":"RISK_3",
        "MET":"MET_NA",
        "NAT":"NAT_mex"
      }
    },
    {
      "id":"ID_CEC-19-0170|ST_2|CODE_15031|SX_M|RISK_NA|AGE_23|SES_NA|SCO_NA|CD4_1|DRUG_NA|MET_NA|APP_NA|RES_1|REC_0|VEN_NA|CL_200|NAT_NA|2019-09-03",
      "cluster":284,
      "patient_attributes":{
        "ehars_uid":"ID_CEC-19-0170|ST_2|CODE_15031|SX_M|RISK_NA|AGE_23|SES_NA|SCO_NA|CD4_1|DRUG_NA|MET_NA|APP_NA|RES_1|REC_0|VEN_NA|CL_200|NAT_NA|2019-09-03",
        "ST":"ST_2",
        "RISK":"RISK_NA",
        "MET":"MET_NA",
        "NAT":"NAT_NA"
      }
    },
    {
      "id":"ID_CEC-19-0240|ST_2|CODE_15029|SX_M|RISK_NA|AGE_21|SES_NA|SCO_NA|CD4_2|DRUG_NA|MET_NA|APP_NA|RES_1|REC_1|VEN_NA|CL_200|NAT_NA|2019-09-11",
      "cluster":284,
      "patient_attributes":{
        "ehars_uid":"ID_CEC-19-0240|ST_2|CODE_15029|SX_M|RISK_NA|AGE_21|SES_NA|SCO_NA|CD4_2|DRUG_NA|MET_NA|APP_NA|RES_1|REC_1|VEN_NA|CL_200|NAT_NA|2019-09-11",
        "ST":"ST_2",
        "RISK":"RISK_NA",
        "MET":"MET_NA",
        "NAT":"NAT_NA"
      }
    },
    {
      "id":"ID_CEC-20-2236|ST_1|CODE_09014|SX_M|RISK_3|AGE_28|SES_2|SCO_2|CD4_3|DRUG_1|MET_NA|APP_1|RES_1|REC_0|VEN_1|CL_200|NAT_mex|2020-12-08",
      "cluster":284,
      "patient_attributes":{
        "ehars_uid":"ID_CEC-20-2236|ST_1|CODE_09014|SX_M|RISK_3|AGE_28|SES_2|SCO_2|CD4_3|DRUG_1|MET_NA|APP_1|RES_1|REC_0|VEN_1|CL_200|NAT_mex|2020-12-08",
        "ST":"ST_1",
        "RISK":"RISK_3",
        "MET":"MET_NA",
        "NAT":"NAT_mex"
      }
    },
    {
      "id":"ID_CEC-19-0604|ST_1|CODE_09014|SX_M|RISK_NA|AGE_20|SES_NA|SCO_NA|CD4_3|DRUG_NA|MET_NA|APP_NA|RES_3|REC_1|VEN_NA|CL_131|NAT_NA|2019-10-18",
      "cluster":285,
      "patient_attributes":{
        "ehars_uid":"ID_CEC-19-0604|ST_1|CODE_09014|SX_M|RISK_NA|AGE_20|SES_NA|SCO_NA|CD4_3|DRUG_NA|MET_NA|APP_NA|RES_3|REC_1|VEN_NA|CL_131|NAT_NA|2019-10-18",
        "ST":"ST_1",
        "RISK":"RISK_NA",
        "MET":"MET_NA",
        "NAT":"NAT_NA"
      }
    },
    {
      "id":"ID_CEC-19-0173|ST_2|CODE_15031|SX_M|RISK_NA|AGE_26|SES_NA|SCO_NA|CD4_2|DRUG_NA|MET_NA|APP_NA|RES_3|REC_0|VEN_NA|CL_131|NAT_NA|2019-09-04",
      "cluster":285,
      "patient_attributes":{
        "ehars_uid":"ID_CEC-19-0173|ST_2|CODE_15031|SX_M|RISK_NA|AGE_26|SES_NA|SCO_NA|CD4_2|DRUG_NA|MET_NA|APP_NA|RES_3|REC_0|VEN_NA|CL_131|NAT_NA|2019-09-04",
        "ST":"ST_2",
        "RISK":"RISK_NA",
        "MET":"MET_NA",
        "NAT":"NAT_NA"
      }
    },
    {
      "id":"ID_CEC-19-0177|ST_1|CODE_09015|SX_M|RISK_NA|AGE_35|SES_NA|SCO_NA|CD4_2|DRUG_NA|MET_NA|APP_NA|RES_3|REC_0|VEN_NA|CL_131|NAT_NA|2019-09-04",
      "cluster":285,
      "patient_attributes":{
        "ehars_uid":"ID_CEC-19-0177|ST_1|CODE_09015|SX_M|RISK_NA|AGE_35|SES_NA|SCO_NA|CD4_2|DRUG_NA|MET_NA|APP_NA|RES_3|REC_0|VEN_NA|CL_131|NAT_NA|2019-09-04",
        "ST":"ST_1",
        "RISK":"RISK_NA",
        "MET":"MET_NA",
        "NAT":"NAT_NA"
      }
    },
    {
      "id":"ID_CEC-21-3622|ST_2|CODE_15057|SX_M|RISK_3|AGE_21|SES_2|SCO_2|CD4_2|DRUG_0|MET_NA|APP_0|RES_1|REC_0|VEN_0|CL_238|NAT_mex|2021-05-13",
      "cluster":286,
      "patient_attributes":{
        "ehars_uid":"ID_CEC-21-3622|ST_2|CODE_15057|SX_M|RISK_3|AGE_21|SES_2|SCO_2|CD4_2|DRUG_0|MET_NA|APP_0|RES_1|REC_0|VEN_0|CL_238|NAT_mex|2021-05-13",
        "ST":"ST_2",
        "RISK":"RISK_3",
        "MET":"MET_NA",
        "NAT":"NAT_mex"
      }
    },
    {
      "id":"ID_CEC-21-3623|ST_2|CODE_15104|SX_M|RISK_3|AGE_23|SES_2|SCO_3|CD4_1|DRUG_0|MET_NA|APP_0|RES_1|REC_0|VEN_0|CL_238|NAT_mex|2021-05-13",
      "cluster":286,
      "patient_attributes":{
        "ehars_uid":"ID_CEC-21-3623|ST_2|CODE_15104|SX_M|RISK_3|AGE_23|SES_2|SCO_3|CD4_1|DRUG_0|MET_NA|APP_0|RES_1|REC_0|VEN_0|CL_238|NAT_mex|2021-05-13",
        "ST":"ST_2",
        "RISK":"RISK_3",
        "MET":"MET_NA",
        "NAT":"NAT_mex"
      }
    },
    {
      "id":"ID_CEC-19-0186|ST_2|CODE_15081|SX_M|RISK_3|AGE_26|SES_1|SCO_2|CD4_1|DRUG_NA|MET_NA|APP_0|RES_1|REC_0|VEN_0|CL_238|NAT_mex|2019-09-04",
      "cluster":286,
      "patient_attributes":{
        "ehars_uid":"ID_CEC-19-0186|ST_2|CODE_15081|SX_M|RISK_3|AGE_26|SES_1|SCO_2|CD4_1|DRUG_NA|MET_NA|APP_0|RES_1|REC_0|VEN_0|CL_238|NAT_mex|2019-09-04",
        "ST":"ST_2",
        "RISK":"RISK_3",
        "MET":"MET_NA",
        "NAT":"NAT_mex"
      }
    },
    {
      "id":"ID_CEC-19-0199|ST_1|CODE_09003|SX_M|RISK_NA|AGE_29|SES_NA|SCO_NA|CD4_2|DRUG_NA|MET_NA|APP_NA|RES_1|REC_0|VEN_NA|CL_541|NAT_NA|2019-09-06",
      "cluster":287,
      "patient_attributes":{
        "ehars_uid":"ID_CEC-19-0199|ST_1|CODE_09003|SX_M|RISK_NA|AGE_29|SES_NA|SCO_NA|CD4_2|DRUG_NA|MET_NA|APP_NA|RES_1|REC_0|VEN_NA|CL_541|NAT_NA|2019-09-06",
        "ST":"ST_1",
        "RISK":"RISK_NA",
        "MET":"MET_NA",
        "NAT":"NAT_NA"
      }
    },
    {
      "id":"ID_CEC-22-7148|ST_1|CODE_09015|SX_M|RISK_3|AGE_31|SES_2|SCO_3|CD4_3|DRUG_1|MET_NA|APP_1|RES_1|REC_0|VEN_0|CL_541|NAT_mex|2022-04-12",
      "cluster":287,
      "patient_attributes":{
        "ehars_uid":"ID_CEC-22-7148|ST_1|CODE_09015|SX_M|RISK_3|AGE_31|SES_2|SCO_3|CD4_3|DRUG_1|MET_NA|APP_1|RES_1|REC_0|VEN_0|CL_541|NAT_mex|2022-04-12",
        "ST":"ST_1",
        "RISK":"RISK_3",
        "MET":"MET_NA",
        "NAT":"NAT_mex"
      }
    },
    {
      "id":"ID_CEC-22-7405|ST_1|CODE_09015|SX_M|RISK_NA|AGE_33|SES_NA|SCO_NA|CD4_2|DRUG_NA|MET_NA|APP_NA|RES_1|REC_1|VEN_NA|CL_541|NAT_NA|2022-05-06",
      "cluster":287,
      "patient_attributes":{
        "ehars_uid":"ID_CEC-22-7405|ST_1|CODE_09015|SX_M|RISK_NA|AGE_33|SES_NA|SCO_NA|CD4_2|DRUG_NA|MET_NA|APP_NA|RES_1|REC_1|VEN_NA|CL_541|NAT_NA|2022-05-06",
        "ST":"ST_1",
        "RISK":"RISK_NA",
        "MET":"MET_NA",
        "NAT":"NAT_NA"
      }
    },
    {
      "id":"ID_CEC-19-0204|ST_1|CODE_09016|SX_M|RISK_NA|AGE_36|SES_NA|SCO_NA|CD4_1|DRUG_NA|MET_NA|APP_NA|RES_1|REC_0|VEN_NA|CL_710|NAT_NA|2019-09-06",
      "cluster":288,
      "patient_attributes":{
        "ehars_uid":"ID_CEC-19-0204|ST_1|CODE_09016|SX_M|RISK_NA|AGE_36|SES_NA|SCO_NA|CD4_1|DRUG_NA|MET_NA|APP_NA|RES_1|REC_0|VEN_NA|CL_710|NAT_NA|2019-09-06",
        "ST":"ST_1",
        "RISK":"RISK_NA",
        "MET":"MET_NA",
        "NAT":"NAT_NA"
      }
    },
    {
      "id":"ID_CEC-22-7594|ST_1|CODE_09015|SX_M|RISK_NA|AGE_42|SES_NA|SCO_NA|CD4_1|DRUG_NA|MET_NA|APP_NA|RES_1|REC_0|VEN_NA|CL_710|NAT_NA|2022-05-19",
      "cluster":288,
      "patient_attributes":{
        "ehars_uid":"ID_CEC-22-7594|ST_1|CODE_09015|SX_M|RISK_NA|AGE_42|SES_NA|SCO_NA|CD4_1|DRUG_NA|MET_NA|APP_NA|RES_1|REC_0|VEN_NA|CL_710|NAT_NA|2022-05-19",
        "ST":"ST_1",
        "RISK":"RISK_NA",
        "MET":"MET_NA",
        "NAT":"NAT_NA"
      }
    },
    {
      "id":"ID_CEC-22-9351|ST_1|CODE_09003|SX_M|RISK_3|AGE_29|SES_2|SCO_2|CD4_1|DRUG_1|MET_NA|APP_0|RES_1|REC_0|VEN_0|CL_710|NAT_mex|2022-10-20",
      "cluster":288,
      "patient_attributes":{
        "ehars_uid":"ID_CEC-22-9351|ST_1|CODE_09003|SX_M|RISK_3|AGE_29|SES_2|SCO_2|CD4_1|DRUG_1|MET_NA|APP_0|RES_1|REC_0|VEN_0|CL_710|NAT_mex|2022-10-20",
        "ST":"ST_1",
        "RISK":"RISK_3",
        "MET":"MET_NA",
        "NAT":"NAT_mex"
      }
    },
    {
      "id":"ID_CEC-22-6129|ST_1|CODE_09014|SX_M|RISK_3|AGE_40|SES_2|SCO_2|CD4_2|DRUG_1|MET_NA|APP_1|RES_1|REC_0|VEN_0|CL_711|NAT_mex|2022-01-14",
      "cluster":289,
      "patient_attributes":{
        "ehars_uid":"ID_CEC-22-6129|ST_1|CODE_09014|SX_M|RISK_3|AGE_40|SES_2|SCO_2|CD4_2|DRUG_1|MET_NA|APP_1|RES_1|REC_0|VEN_0|CL_711|NAT_mex|2022-01-14",
        "ST":"ST_1",
        "RISK":"RISK_3",
        "MET":"MET_NA",
        "NAT":"NAT_mex"
      }
    },
    {
      "id":"ID_CEC-22-9428|ST_2|CODE_15057|SX_M|RISK_3|AGE_23|SES_2|SCO_2|CD4_2|DRUG_1|MET_NA|APP_0|RES_1|REC_0|VEN_1|CL_711|NAT_mex|2022-10-27",
      "cluster":289,
      "patient_attributes":{
        "ehars_uid":"ID_CEC-22-9428|ST_2|CODE_15057|SX_M|RISK_3|AGE_23|SES_2|SCO_2|CD4_2|DRUG_1|MET_NA|APP_0|RES_1|REC_0|VEN_1|CL_711|NAT_mex|2022-10-27",
        "ST":"ST_2",
        "RISK":"RISK_3",
        "MET":"MET_NA",
        "NAT":"NAT_mex"
      }
    },
    {
      "id":"ID_CEC-19-0218|ST_2|CODE_15109|SX_M|RISK_NA|AGE_23|SES_NA|SCO_NA|CD4_2|DRUG_NA|MET_NA|APP_NA|RES_1|REC_0|VEN_NA|CL_711|NAT_NA|2019-09-06",
      "cluster":289,
      "patient_attributes":{
        "ehars_uid":"ID_CEC-19-0218|ST_2|CODE_15109|SX_M|RISK_NA|AGE_23|SES_NA|SCO_NA|CD4_2|DRUG_NA|MET_NA|APP_NA|RES_1|REC_0|VEN_NA|CL_711|NAT_NA|2019-09-06",
        "ST":"ST_2",
        "RISK":"RISK_NA",
        "MET":"MET_NA",
        "NAT":"NAT_NA"
      }
    },
    {
      "id":"ID_CEC-21-2349|ST_1|CODE_09014|SX_M|RISK_3|AGE_28|SES_2|SCO_3|CD4_2|DRUG_1|MET_NA|APP_1|RES_1|REC_1|VEN_1|CL_130|NAT_mex|2021-01-12",
      "cluster":290,
      "patient_attributes":{
        "ehars_uid":"ID_CEC-21-2349|ST_1|CODE_09014|SX_M|RISK_3|AGE_28|SES_2|SCO_3|CD4_2|DRUG_1|MET_NA|APP_1|RES_1|REC_1|VEN_1|CL_130|NAT_mex|2021-01-12",
        "ST":"ST_1",
        "RISK":"RISK_3",
        "MET":"MET_NA",
        "NAT":"NAT_mex"
      }
    },
    {
      "id":"ID_CEC-22-7839|ST_1|CODE_09003|SX_M|RISK_3|AGE_33|SES_3|SCO_3|CD4_2|DRUG_NA|MET_NA|APP_NA|RES_1|REC_0|VEN_NA|CL_130|NAT_mex|2022-06-06",
      "cluster":290,
      "patient_attributes":{
        "ehars_uid":"ID_CEC-22-7839|ST_1|CODE_09003|SX_M|RISK_3|AGE_33|SES_3|SCO_3|CD4_2|DRUG_NA|MET_NA|APP_NA|RES_1|REC_0|VEN_NA|CL_130|NAT_mex|2022-06-06",
        "ST":"ST_1",
        "RISK":"RISK_3",
        "MET":"MET_NA",
        "NAT":"NAT_mex"
      }
    },
    {
      "id":"ID_CEC-19-0227|ST_1|CODE_09014|SX_M|RISK_NA|AGE_39|SES_NA|SCO_NA|CD4_2|DRUG_NA|MET_NA|APP_NA|RES_1|REC_0|VEN_NA|CL_130|NAT_NA|2019-09-09",
      "cluster":290,
      "patient_attributes":{
        "ehars_uid":"ID_CEC-19-0227|ST_1|CODE_09014|SX_M|RISK_NA|AGE_39|SES_NA|SCO_NA|CD4_2|DRUG_NA|MET_NA|APP_NA|RES_1|REC_0|VEN_NA|CL_130|NAT_NA|2019-09-09",
        "ST":"ST_1",
        "RISK":"RISK_NA",
        "MET":"MET_NA",
        "NAT":"NAT_NA"
      }
    },
    {
      "id":"ID_CEC-19-0236|ST_2|CODE_15109|SX_M|RISK_NA|AGE_40|SES_NA|SCO_NA|CD4_1|DRUG_NA|MET_NA|APP_NA|RES_1|REC_0|VEN_NA|CL_712|NAT_NA|2019-09-09",
      "cluster":291,
      "patient_attributes":{
        "ehars_uid":"ID_CEC-19-0236|ST_2|CODE_15109|SX_M|RISK_NA|AGE_40|SES_NA|SCO_NA|CD4_1|DRUG_NA|MET_NA|APP_NA|RES_1|REC_0|VEN_NA|CL_712|NAT_NA|2019-09-09",
        "ST":"ST_2",
        "RISK":"RISK_NA",
        "MET":"MET_NA",
        "NAT":"NAT_NA"
      }
    },
    {
      "id":"ID_CEC-22-8388|ST_1|CODE_09015|SX_M|RISK_2|AGE_49|SES_1|SCO_3|CD4_1|DRUG_1|MET_NA|APP_0|RES_1|REC_0|VEN_0|CL_712|NAT_mex|2022-07-20",
      "cluster":291,
      "patient_attributes":{
        "ehars_uid":"ID_CEC-22-8388|ST_1|CODE_09015|SX_M|RISK_2|AGE_49|SES_1|SCO_3|CD4_1|DRUG_1|MET_NA|APP_0|RES_1|REC_0|VEN_0|CL_712|NAT_mex|2022-07-20",
        "ST":"ST_1",
        "RISK":"RISK_2",
        "MET":"MET_NA",
        "NAT":"NAT_mex"
      }
    },
    {
      "id":"ID_CEC-22-8783|ST_1|CODE_09014|SX_M|RISK_3|AGE_26|SES_1|SCO_3|CD4_2|DRUG_0|MET_NA|APP_0|RES_1|REC_NA|VEN_0|CL_712|NAT_mex|2022-08-29",
      "cluster":291,
      "patient_attributes":{
        "ehars_uid":"ID_CEC-22-8783|ST_1|CODE_09014|SX_M|RISK_3|AGE_26|SES_1|SCO_3|CD4_2|DRUG_0|MET_NA|APP_0|RES_1|REC_NA|VEN_0|CL_712|NAT_mex|2022-08-29",
        "ST":"ST_1",
        "RISK":"RISK_3",
        "MET":"MET_NA",
        "NAT":"NAT_mex"
      }
    },
    {
      "id":"ID_CEC-21-3295|ST_1|CODE_09011|SX_F|RISK_1|AGE_35|SES_2|SCO_1|CD4_1|DRUG_0|MET_NA|APP_NA|RES_1|REC_0|VEN_NA|CL_732|NAT_mex|2021-04-14",
      "cluster":292,
      "patient_attributes":{
        "ehars_uid":"ID_CEC-21-3295|ST_1|CODE_09011|SX_F|RISK_1|AGE_35|SES_2|SCO_1|CD4_1|DRUG_0|MET_NA|APP_NA|RES_1|REC_0|VEN_NA|CL_732|NAT_mex|2021-04-14",
        "ST":"ST_1",
        "RISK":"RISK_1",
        "MET":"MET_NA",
        "NAT":"NAT_mex"
      }
    },
    {
      "id":"ID_CEC-19-0238|ST_1|CODE_09011|SX_M|RISK_NA|AGE_36|SES_NA|SCO_NA|CD4_2|DRUG_NA|MET_NA|APP_NA|RES_1|REC_0|VEN_NA|CL_NA|NAT_NA|2019-09-10",
      "cluster":292,
      "patient_attributes":{
        "ehars_uid":"ID_CEC-19-0238|ST_1|CODE_09011|SX_M|RISK_NA|AGE_36|SES_NA|SCO_NA|CD4_2|DRUG_NA|MET_NA|APP_NA|RES_1|REC_0|VEN_NA|CL_NA|NAT_NA|2019-09-10",
        "ST":"ST_1",
        "RISK":"RISK_NA",
        "MET":"MET_NA",
        "NAT":"NAT_NA"
      }
    },
    {
      "id":"ID_CEC-19-0567|ST_1|CODE_09011|SX_M|RISK_NA|AGE_31|SES_NA|SCO_NA|CD4_3|DRUG_NA|MET_NA|APP_NA|RES_1|REC_1|VEN_NA|CL_732|NAT_NA|2019-10-16",
      "cluster":292,
      "patient_attributes":{
        "ehars_uid":"ID_CEC-19-0567|ST_1|CODE_09011|SX_M|RISK_NA|AGE_31|SES_NA|SCO_NA|CD4_3|DRUG_NA|MET_NA|APP_NA|RES_1|REC_1|VEN_NA|CL_732|NAT_NA|2019-10-16",
        "ST":"ST_1",
        "RISK":"RISK_NA",
        "MET":"MET_NA",
        "NAT":"NAT_NA"
      }
    },
    {
      "id":"ID_CEC-19-0251|ST_2|CODE_15070|SX_M|RISK_NA|AGE_24|SES_NA|SCO_NA|CD4_3|DRUG_NA|MET_NA|APP_NA|RES_1|REC_0|VEN_NA|CL_246|NAT_NA|2019-09-11",
      "cluster":293,
      "patient_attributes":{
        "ehars_uid":"ID_CEC-19-0251|ST_2|CODE_15070|SX_M|RISK_NA|AGE_24|SES_NA|SCO_NA|CD4_3|DRUG_NA|MET_NA|APP_NA|RES_1|REC_0|VEN_NA|CL_246|NAT_NA|2019-09-11",
        "ST":"ST_2",
        "RISK":"RISK_NA",
        "MET":"MET_NA",
        "NAT":"NAT_NA"
      }
    },
    {
      "id":"ID_CEC-20-1521|ST_2|CODE_15035|SX_M|RISK_3|AGE_34|SES_1|SCO_2|CD4_2|DRUG_0|MET_NA|APP_1|RES_1|REC_0|VEN_0|CL_246|NAT_mex|2020-09-23",
      "cluster":293,
      "patient_attributes":{
        "ehars_uid":"ID_CEC-20-1521|ST_2|CODE_15035|SX_M|RISK_3|AGE_34|SES_1|SCO_2|CD4_2|DRUG_0|MET_NA|APP_1|RES_1|REC_0|VEN_0|CL_246|NAT_mex|2020-09-23",
        "ST":"ST_2",
        "RISK":"RISK_3",
        "MET":"MET_NA",
        "NAT":"NAT_mex"
      }
    },
    {
      "id":"ID_CEC-21-3206|ST_2|CODE_15023|SX_M|RISK_3|AGE_24|SES_2|SCO_2|CD4_2|DRUG_0|MET_NA|APP_1|RES_1|REC_0|VEN_0|CL_246|NAT_mex|2021-04-07",
      "cluster":293,
      "patient_attributes":{
        "ehars_uid":"ID_CEC-21-3206|ST_2|CODE_15023|SX_M|RISK_3|AGE_24|SES_2|SCO_2|CD4_2|DRUG_0|MET_NA|APP_1|RES_1|REC_0|VEN_0|CL_246|NAT_mex|2021-04-07",
        "ST":"ST_2",
        "RISK":"RISK_3",
        "MET":"MET_NA",
        "NAT":"NAT_mex"
      }
    },
    {
      "id":"ID_CEC-20-1141|ST_1|CODE_09015|SX_M|RISK_NA|AGE_24|SES_NA|SCO_NA|CD4_2|DRUG_NA|MET_NA|APP_NA|RES_1|REC_0|VEN_NA|CL_182|NAT_NA|2020-08-13",
      "cluster":294,
      "patient_attributes":{
        "ehars_uid":"ID_CEC-20-1141|ST_1|CODE_09015|SX_M|RISK_NA|AGE_24|SES_NA|SCO_NA|CD4_2|DRUG_NA|MET_NA|APP_NA|RES_1|REC_0|VEN_NA|CL_182|NAT_NA|2020-08-13",
        "ST":"ST_1",
        "RISK":"RISK_NA",
        "MET":"MET_NA",
        "NAT":"NAT_NA"
      }
    },
    {
      "id":"ID_CEC-21-5375|ST_1|CODE_09012|SX_M|RISK_3|AGE_37|SES_1|SCO_2|CD4_1|DRUG_0|MET_NA|APP_1|RES_1|REC_0|VEN_0|CL_182|NAT_mex|2021-10-27",
      "cluster":294,
      "patient_attributes":{
        "ehars_uid":"ID_CEC-21-5375|ST_1|CODE_09012|SX_M|RISK_3|AGE_37|SES_1|SCO_2|CD4_1|DRUG_0|MET_NA|APP_1|RES_1|REC_0|VEN_0|CL_182|NAT_mex|2021-10-27",
        "ST":"ST_1",
        "RISK":"RISK_3",
        "MET":"MET_NA",
        "NAT":"NAT_mex"
      }
    },
    {
      "id":"ID_CEC-19-0254|ST_1|CODE_09007|SX_M|RISK_NA|AGE_26|SES_NA|SCO_NA|CD4_2|DRUG_NA|MET_NA|APP_NA|RES_1|REC_0|VEN_NA|CL_182|NAT_NA|2019-09-11",
      "cluster":294,
      "patient_attributes":{
        "ehars_uid":"ID_CEC-19-0254|ST_1|CODE_09007|SX_M|RISK_NA|AGE_26|SES_NA|SCO_NA|CD4_2|DRUG_NA|MET_NA|APP_NA|RES_1|REC_0|VEN_NA|CL_182|NAT_NA|2019-09-11",
        "ST":"ST_1",
        "RISK":"RISK_NA",
        "MET":"MET_NA",
        "NAT":"NAT_NA"
      }
    },
    {
      "id":"ID_CEC-19-0255|ST_1|CODE_09005|SX_F|RISK_NA|AGE_31|SES_NA|SCO_NA|CD4_2|DRUG_NA|MET_NA|APP_NA|RES_1|REC_0|VEN_NA|CL_542|NAT_NA|2019-09-11",
      "cluster":295,
      "patient_attributes":{
        "ehars_uid":"ID_CEC-19-0255|ST_1|CODE_09005|SX_F|RISK_NA|AGE_31|SES_NA|SCO_NA|CD4_2|DRUG_NA|MET_NA|APP_NA|RES_1|REC_0|VEN_NA|CL_542|NAT_NA|2019-09-11",
        "ST":"ST_1",
        "RISK":"RISK_NA",
        "MET":"MET_NA",
        "NAT":"NAT_NA"
      }
    },
    {
      "id":"ID_CEC-21-5390|ST_1|CODE_09015|SX_FT|RISK_4|AGE_24|SES_2|SCO_2|CD4_2|DRUG_0|MET_NA|APP_0|RES_1|REC_0|VEN_1|CL_542|NAT_mex|2021-10-28",
      "cluster":295,
      "patient_attributes":{
        "ehars_uid":"ID_CEC-21-5390|ST_1|CODE_09015|SX_FT|RISK_4|AGE_24|SES_2|SCO_2|CD4_2|DRUG_0|MET_NA|APP_0|RES_1|REC_0|VEN_1|CL_542|NAT_mex|2021-10-28",
        "ST":"ST_1",
        "RISK":"RISK_4",
        "MET":"MET_NA",
        "NAT":"NAT_mex"
      }
    },
    {
      "id":"ID_CEC-22-7165|ST_1|CODE_09005|SX_M|RISK_2|AGE_47|SES_2|SCO_2|CD4_2|DRUG_1|MET_NA|APP_0|RES_1|REC_1|VEN_0|CL_542|NAT_mex|2022-04-12",
      "cluster":295,
      "patient_attributes":{
        "ehars_uid":"ID_CEC-22-7165|ST_1|CODE_09005|SX_M|RISK_2|AGE_47|SES_2|SCO_2|CD4_2|DRUG_1|MET_NA|APP_0|RES_1|REC_1|VEN_0|CL_542|NAT_mex|2022-04-12",
        "ST":"ST_1",
        "RISK":"RISK_2",
        "MET":"MET_NA",
        "NAT":"NAT_mex"
      }
    },
    {
      "id":"ID_CEC-19-0641|ST_2|CODE_15099|SX_M|RISK_NA|AGE_40|SES_NA|SCO_NA|CD4_3|DRUG_NA|MET_NA|APP_NA|RES_2|REC_1|VEN_NA|CL_170|NAT_NA|2019-10-23",
      "cluster":296,
      "patient_attributes":{
        "ehars_uid":"ID_CEC-19-0641|ST_2|CODE_15099|SX_M|RISK_NA|AGE_40|SES_NA|SCO_NA|CD4_3|DRUG_NA|MET_NA|APP_NA|RES_2|REC_1|VEN_NA|CL_170|NAT_NA|2019-10-23",
        "ST":"ST_2",
        "RISK":"RISK_NA",
        "MET":"MET_NA",
        "NAT":"NAT_NA"
      }
    },
    {
      "id":"ID_CEC-21-5284|ST_1|CODE_09009|SX_M|RISK_NA|AGE_27|SES_NA|SCO_NA|CD4_1|DRUG_NA|MET_NA|APP_NA|RES_1|REC_0|VEN_NA|CL_170|NAT_NA|2021-10-20",
      "cluster":296,
      "patient_attributes":{
        "ehars_uid":"ID_CEC-21-5284|ST_1|CODE_09009|SX_M|RISK_NA|AGE_27|SES_NA|SCO_NA|CD4_1|DRUG_NA|MET_NA|APP_NA|RES_1|REC_0|VEN_NA|CL_170|NAT_NA|2021-10-20",
        "ST":"ST_1",
        "RISK":"RISK_NA",
        "MET":"MET_NA",
        "NAT":"NAT_NA"
      }
    },
    {
      "id":"ID_CEC-19-0300|ST_1|CODE_09007|SX_M|RISK_NA|AGE_28|SES_NA|SCO_NA|CD4_2|DRUG_NA|MET_NA|APP_NA|RES_2|REC_0|VEN_NA|CL_170|NAT_NA|2019-09-17",
      "cluster":296,
      "patient_attributes":{
        "ehars_uid":"ID_CEC-19-0300|ST_1|CODE_09007|SX_M|RISK_NA|AGE_28|SES_NA|SCO_NA|CD4_2|DRUG_NA|MET_NA|APP_NA|RES_2|REC_0|VEN_NA|CL_170|NAT_NA|2019-09-17",
        "ST":"ST_1",
        "RISK":"RISK_NA",
        "MET":"MET_NA",
        "NAT":"NAT_NA"
      }
    },
    {
      "id":"ID_CEC-19-0640|ST_2|CODE_15039|SX_M|RISK_NA|AGE_29|SES_NA|SCO_NA|CD4_2|DRUG_NA|MET_NA|APP_NA|RES_1|REC_1|VEN_NA|CL_31|NAT_NA|2019-10-23",
      "cluster":297,
      "patient_attributes":{
        "ehars_uid":"ID_CEC-19-0640|ST_2|CODE_15039|SX_M|RISK_NA|AGE_29|SES_NA|SCO_NA|CD4_2|DRUG_NA|MET_NA|APP_NA|RES_1|REC_1|VEN_NA|CL_31|NAT_NA|2019-10-23",
        "ST":"ST_2",
        "RISK":"RISK_NA",
        "MET":"MET_NA",
        "NAT":"NAT_NA"
      }
    },
    {
      "id":"ID_CEC-19-0326|ST_1|CODE_09002|SX_M|RISK_NA|AGE_30|SES_NA|SCO_NA|CD4_1|DRUG_NA|MET_NA|APP_NA|RES_1|REC_0|VEN_NA|CL_31|NAT_NA|2019-09-18",
      "cluster":297,
      "patient_attributes":{
        "ehars_uid":"ID_CEC-19-0326|ST_1|CODE_09002|SX_M|RISK_NA|AGE_30|SES_NA|SCO_NA|CD4_1|DRUG_NA|MET_NA|APP_NA|RES_1|REC_0|VEN_NA|CL_31|NAT_NA|2019-09-18",
        "ST":"ST_1",
        "RISK":"RISK_NA",
        "MET":"MET_NA",
        "NAT":"NAT_NA"
      }
    },
    {
      "id":"ID_CEC-19-0327|ST_1|CODE_09002|SX_M|RISK_NA|AGE_27|SES_NA|SCO_NA|CD4_2|DRUG_NA|MET_NA|APP_NA|RES_1|REC_1|VEN_NA|CL_31|NAT_NA|2019-09-18",
      "cluster":297,
      "patient_attributes":{
        "ehars_uid":"ID_CEC-19-0327|ST_1|CODE_09002|SX_M|RISK_NA|AGE_27|SES_NA|SCO_NA|CD4_2|DRUG_NA|MET_NA|APP_NA|RES_1|REC_1|VEN_NA|CL_31|NAT_NA|2019-09-18",
        "ST":"ST_1",
        "RISK":"RISK_NA",
        "MET":"MET_NA",
        "NAT":"NAT_NA"
      }
    },
    {
      "id":"ID_CEC-19-0348|ST_2|CODE_15120|SX_M|RISK_NA|AGE_37|SES_NA|SCO_NA|CD4_2|DRUG_NA|MET_NA|APP_NA|RES_1|REC_1|VEN_NA|CL_384|NAT_NA|2019-09-20",
      "cluster":298,
      "patient_attributes":{
        "ehars_uid":"ID_CEC-19-0348|ST_2|CODE_15120|SX_M|RISK_NA|AGE_37|SES_NA|SCO_NA|CD4_2|DRUG_NA|MET_NA|APP_NA|RES_1|REC_1|VEN_NA|CL_384|NAT_NA|2019-09-20",
        "ST":"ST_2",
        "RISK":"RISK_NA",
        "MET":"MET_NA",
        "NAT":"NAT_NA"
      }
    },
    {
      "id":"ID_CEC-22-6897|ST_1|CODE_09015|SX_M|RISK_3|AGE_20|SES_2|SCO_2|CD4_2|DRUG_1|MET_NA|APP_0|RES_1|REC_0|VEN_0|CL_384|NAT_mex|2022-03-23",
      "cluster":298,
      "patient_attributes":{
        "ehars_uid":"ID_CEC-22-6897|ST_1|CODE_09015|SX_M|RISK_3|AGE_20|SES_2|SCO_2|CD4_2|DRUG_1|MET_NA|APP_0|RES_1|REC_0|VEN_0|CL_384|NAT_mex|2022-03-23",
        "ST":"ST_1",
        "RISK":"RISK_3",
        "MET":"MET_NA",
        "NAT":"NAT_mex"
      }
    },
    {
      "id":"ID_CEC-22-8220|ST_2|CODE_15120|SX_M|RISK_3|AGE_46|SES_2|SCO_2|CD4_1|DRUG_1|MET_NA|APP_1|RES_1|REC_0|VEN_0|CL_384|NAT_mex|2022-07-06",
      "cluster":298,
      "patient_attributes":{
        "ehars_uid":"ID_CEC-22-8220|ST_2|CODE_15120|SX_M|RISK_3|AGE_46|SES_2|SCO_2|CD4_1|DRUG_1|MET_NA|APP_1|RES_1|REC_0|VEN_0|CL_384|NAT_mex|2022-07-06",
        "ST":"ST_2",
        "RISK":"RISK_3",
        "MET":"MET_NA",
        "NAT":"NAT_mex"
      }
    },
    {
      "id":"ID_CEC-21-5845|ST_1|CODE_09007|SX_M|RISK_3|AGE_20|SES_2|SCO_2|CD4_2|DRUG_1|MET_NA|APP_1|RES_2|REC_0|VEN_1|CL_543|NAT_mex|2021-12-07",
      "cluster":299,
      "patient_attributes":{
        "ehars_uid":"ID_CEC-21-5845|ST_1|CODE_09007|SX_M|RISK_3|AGE_20|SES_2|SCO_2|CD4_2|DRUG_1|MET_NA|APP_1|RES_2|REC_0|VEN_1|CL_543|NAT_mex|2021-12-07",
        "ST":"ST_1",
        "RISK":"RISK_3",
        "MET":"MET_NA",
        "NAT":"NAT_mex"
      }
    },
    {
      "id":"ID_CEC-22-7557|ST_1|CODE_09003|SX_M|RISK_2|AGE_34|SES_1|SCO_3|CD4_1|DRUG_0|MET_NA|APP_0|RES_2|REC_0|VEN_0|CL_543|NAT_mex|2022-05-18",
      "cluster":299,
      "patient_attributes":{
        "ehars_uid":"ID_CEC-22-7557|ST_1|CODE_09003|SX_M|RISK_2|AGE_34|SES_1|SCO_3|CD4_1|DRUG_0|MET_NA|APP_0|RES_2|REC_0|VEN_0|CL_543|NAT_mex|2022-05-18",
        "ST":"ST_1",
        "RISK":"RISK_2",
        "MET":"MET_NA",
        "NAT":"NAT_mex"
      }
    },
    {
      "id":"ID_CEC-19-0353|ST_2|CODE_15100|SX_M|RISK_NA|AGE_23|SES_NA|SCO_NA|CD4_1|DRUG_NA|MET_NA|APP_NA|RES_1|REC_0|VEN_NA|CL_543|NAT_NA|2019-09-23",
      "cluster":299,
      "patient_attributes":{
        "ehars_uid":"ID_CEC-19-0353|ST_2|CODE_15100|SX_M|RISK_NA|AGE_23|SES_NA|SCO_NA|CD4_1|DRUG_NA|MET_NA|APP_NA|RES_1|REC_0|VEN_NA|CL_543|NAT_NA|2019-09-23",
        "ST":"ST_2",
        "RISK":"RISK_NA",
        "MET":"MET_NA",
        "NAT":"NAT_NA"
      }
    },
    {
      "id":"ID_CEC-20-1023|ST_1|CODE_09004|SX_M|RISK_NA|AGE_28|SES_1|SCO_1|CD4_1|DRUG_NA|MET_NA|APP_NA|RES_1|REC_0|VEN_NA|CL_NA|NAT_mex|2020-07-28",
      "cluster":300,
      "patient_attributes":{
        "ehars_uid":"ID_CEC-20-1023|ST_1|CODE_09004|SX_M|RISK_NA|AGE_28|SES_1|SCO_1|CD4_1|DRUG_NA|MET_NA|APP_NA|RES_1|REC_0|VEN_NA|CL_NA|NAT_mex|2020-07-28",
        "ST":"ST_1",
        "RISK":"RISK_NA",
        "MET":"MET_NA",
        "NAT":"NAT_mex"
      }
    },
    {
      "id":"ID_CEC-20-1773|ST_1|CODE_09004|SX_F|RISK_1|AGE_33|SES_1|SCO_1|CD4_1|DRUG_0|MET_NA|APP_NA|RES_1|REC_0|VEN_NA|CL_NA|NAT_mex|2020-10-20",
      "cluster":300,
      "patient_attributes":{
        "ehars_uid":"ID_CEC-20-1773|ST_1|CODE_09004|SX_F|RISK_1|AGE_33|SES_1|SCO_1|CD4_1|DRUG_0|MET_NA|APP_NA|RES_1|REC_0|VEN_NA|CL_NA|NAT_mex|2020-10-20",
        "ST":"ST_1",
        "RISK":"RISK_1",
        "MET":"MET_NA",
        "NAT":"NAT_mex"
      }
    },
    {
      "id":"ID_CEC-19-0372|ST_1|CODE_09004|SX_F|RISK_1|AGE_39|SES_1|SCO_2|CD4_1|DRUG_0|MET_NA|APP_NA|RES_1|REC_0|VEN_NA|CL_NA|NAT_mex|2019-09-25",
      "cluster":300,
      "patient_attributes":{
        "ehars_uid":"ID_CEC-19-0372|ST_1|CODE_09004|SX_F|RISK_1|AGE_39|SES_1|SCO_2|CD4_1|DRUG_0|MET_NA|APP_NA|RES_1|REC_0|VEN_NA|CL_NA|NAT_mex|2019-09-25",
        "ST":"ST_1",
        "RISK":"RISK_1",
        "MET":"MET_NA",
        "NAT":"NAT_mex"
      }
    },
    {
      "id":"ID_CEC-21-2574|ST_1|CODE_09016|SX_M|RISK_3|AGE_22|SES_1|SCO_2|CD4_2|DRUG_1|MET_NA|APP_1|RES_1|REC_0|VEN_0|CL_546|NAT_mex|2021-02-05",
      "cluster":301,
      "patient_attributes":{
        "ehars_uid":"ID_CEC-21-2574|ST_1|CODE_09016|SX_M|RISK_3|AGE_22|SES_1|SCO_2|CD4_2|DRUG_1|MET_NA|APP_1|RES_1|REC_0|VEN_0|CL_546|NAT_mex|2021-02-05",
        "ST":"ST_1",
        "RISK":"RISK_3",
        "MET":"MET_NA",
        "NAT":"NAT_mex"
      }
    },
    {
      "id":"ID_CEC-21-2655|ST_1|CODE_09003|SX_M|RISK_3|AGE_20|SES_2|SCO_3|CD4_1|DRUG_1|MET_NA|APP_1|RES_1|REC_0|VEN_1|CL_546|NAT_mex|2021-02-12",
      "cluster":301,
      "patient_attributes":{
        "ehars_uid":"ID_CEC-21-2655|ST_1|CODE_09003|SX_M|RISK_3|AGE_20|SES_2|SCO_3|CD4_1|DRUG_1|MET_NA|APP_1|RES_1|REC_0|VEN_1|CL_546|NAT_mex|2021-02-12",
        "ST":"ST_1",
        "RISK":"RISK_3",
        "MET":"MET_NA",
        "NAT":"NAT_mex"
      }
    },
    {
      "id":"ID_CEC-19-0404|ST_1|CODE_09015|SX_M|RISK_NA|AGE_20|SES_NA|SCO_NA|CD4_1|DRUG_NA|MET_NA|APP_NA|RES_1|REC_0|VEN_NA|CL_546|NAT_NA|2019-09-27",
      "cluster":301,
      "patient_attributes":{
        "ehars_uid":"ID_CEC-19-0404|ST_1|CODE_09015|SX_M|RISK_NA|AGE_20|SES_NA|SCO_NA|CD4_1|DRUG_NA|MET_NA|APP_NA|RES_1|REC_0|VEN_NA|CL_546|NAT_NA|2019-09-27",
        "ST":"ST_1",
        "RISK":"RISK_NA",
        "MET":"MET_NA",
        "NAT":"NAT_NA"
      }
    },
    {
      "id":"ID_CEC-20-1222|ST_1|CODE_09015|SX_M|RISK_3|AGE_24|SES_2|SCO_3|CD4_2|DRUG_0|MET_NA|APP_0|RES_1|REC_0|VEN_0|CL_296|NAT_mex|2020-08-20",
      "cluster":302,
      "patient_attributes":{
        "ehars_uid":"ID_CEC-20-1222|ST_1|CODE_09015|SX_M|RISK_3|AGE_24|SES_2|SCO_3|CD4_2|DRUG_0|MET_NA|APP_0|RES_1|REC_0|VEN_0|CL_296|NAT_mex|2020-08-20",
        "ST":"ST_1",
        "RISK":"RISK_3",
        "MET":"MET_NA",
        "NAT":"NAT_mex"
      }
    },
    {
      "id":"ID_CEC-21-3989|ST_1|CODE_09003|SX_M|RISK_3|AGE_28|SES_1|SCO_3|CD4_1|DRUG_0|MET_NA|APP_1|RES_1|REC_0|VEN_0|CL_NA|NAT_mex|2021-06-15",
      "cluster":302,
      "patient_attributes":{
        "ehars_uid":"ID_CEC-21-3989|ST_1|CODE_09003|SX_M|RISK_3|AGE_28|SES_1|SCO_3|CD4_1|DRUG_0|MET_NA|APP_1|RES_1|REC_0|VEN_0|CL_NA|NAT_mex|2021-06-15",
        "ST":"ST_1",
        "RISK":"RISK_3",
        "MET":"MET_NA",
        "NAT":"NAT_mex"
      }
    },
    {
      "id":"ID_CEC-19-0443|ST_2|CODE_15104|SX_M|RISK_NA|AGE_22|SES_NA|SCO_NA|CD4_2|DRUG_NA|MET_NA|APP_NA|RES_1|REC_1|VEN_NA|CL_296|NAT_NA|2019-10-03",
      "cluster":302,
      "patient_attributes":{
        "ehars_uid":"ID_CEC-19-0443|ST_2|CODE_15104|SX_M|RISK_NA|AGE_22|SES_NA|SCO_NA|CD4_2|DRUG_NA|MET_NA|APP_NA|RES_1|REC_1|VEN_NA|CL_296|NAT_NA|2019-10-03",
        "ST":"ST_2",
        "RISK":"RISK_NA",
        "MET":"MET_NA",
        "NAT":"NAT_NA"
      }
    },
    {
      "id":"ID_CEC-20-1798|ST_1|CODE_09010|SX_M|RISK_3|AGE_31|SES_2|SCO_3|CD4_1|DRUG_0|MET_NA|APP_0|RES_1|REC_0|VEN_0|CL_180|NAT_mex|2020-10-22",
      "cluster":303,
      "patient_attributes":{
        "ehars_uid":"ID_CEC-20-1798|ST_1|CODE_09010|SX_M|RISK_3|AGE_31|SES_2|SCO_3|CD4_1|DRUG_0|MET_NA|APP_0|RES_1|REC_0|VEN_0|CL_180|NAT_mex|2020-10-22",
        "ST":"ST_1",
        "RISK":"RISK_3",
        "MET":"MET_NA",
        "NAT":"NAT_mex"
      }
    },
    {
      "id":"ID_CEC-22-5984|ST_2|CODE_15109|SX_M|RISK_NA|AGE_43|SES_NA|SCO_NA|CD4_1|DRUG_NA|MET_NA|APP_NA|RES_1|REC_0|VEN_NA|CL_180|NAT_NA|2022-01-04",
      "cluster":303,
      "patient_attributes":{
        "ehars_uid":"ID_CEC-22-5984|ST_2|CODE_15109|SX_M|RISK_NA|AGE_43|SES_NA|SCO_NA|CD4_1|DRUG_NA|MET_NA|APP_NA|RES_1|REC_0|VEN_NA|CL_180|NAT_NA|2022-01-04",
        "ST":"ST_2",
        "RISK":"RISK_NA",
        "MET":"MET_NA",
        "NAT":"NAT_NA"
      }
    },
    {
      "id":"ID_CEC-19-0447|ST_2|CODE_15039|SX_M|RISK_NA|AGE_41|SES_NA|SCO_NA|CD4_2|DRUG_NA|MET_NA|APP_NA|RES_1|REC_0|VEN_NA|CL_180|NAT_NA|2019-10-04",
      "cluster":303,
      "patient_attributes":{
        "ehars_uid":"ID_CEC-19-0447|ST_2|CODE_15039|SX_M|RISK_NA|AGE_41|SES_NA|SCO_NA|CD4_2|DRUG_NA|MET_NA|APP_NA|RES_1|REC_0|VEN_NA|CL_180|NAT_NA|2019-10-04",
        "ST":"ST_2",
        "RISK":"RISK_NA",
        "MET":"MET_NA",
        "NAT":"NAT_NA"
      }
    },
    {
      "id":"ID_CEC-19-0686|ST_2|CODE_15081|SX_M|RISK_NA|AGE_19|SES_NA|SCO_NA|CD4_2|DRUG_NA|MET_NA|APP_NA|RES_1|REC_1|VEN_NA|CL_135|NAT_NA|2019-10-30",
      "cluster":304,
      "patient_attributes":{
        "ehars_uid":"ID_CEC-19-0686|ST_2|CODE_15081|SX_M|RISK_NA|AGE_19|SES_NA|SCO_NA|CD4_2|DRUG_NA|MET_NA|APP_NA|RES_1|REC_1|VEN_NA|CL_135|NAT_NA|2019-10-30",
        "ST":"ST_2",
        "RISK":"RISK_NA",
        "MET":"MET_NA",
        "NAT":"NAT_NA"
      }
    },
    {
      "id":"ID_CEC-21-5051|ST_2|CODE_15081|SX_M|RISK_3|AGE_26|SES_2|SCO_3|CD4_2|DRUG_0|MET_NA|APP_1|RES_1|REC_0|VEN_0|CL_135|NAT_mex|2021-09-30",
      "cluster":304,
      "patient_attributes":{
        "ehars_uid":"ID_CEC-21-5051|ST_2|CODE_15081|SX_M|RISK_3|AGE_26|SES_2|SCO_3|CD4_2|DRUG_0|MET_NA|APP_1|RES_1|REC_0|VEN_0|CL_135|NAT_mex|2021-09-30",
        "ST":"ST_2",
        "RISK":"RISK_3",
        "MET":"MET_NA",
        "NAT":"NAT_mex"
      }
    },
    {
      "id":"ID_CEC-19-0450|ST_2|CODE_15081|SX_M|RISK_NA|AGE_25|SES_NA|SCO_NA|CD4_2|DRUG_NA|MET_NA|APP_NA|RES_1|REC_0|VEN_NA|CL_135|NAT_NA|2019-10-04",
      "cluster":304,
      "patient_attributes":{
        "ehars_uid":"ID_CEC-19-0450|ST_2|CODE_15081|SX_M|RISK_NA|AGE_25|SES_NA|SCO_NA|CD4_2|DRUG_NA|MET_NA|APP_NA|RES_1|REC_0|VEN_NA|CL_135|NAT_NA|2019-10-04",
        "ST":"ST_2",
        "RISK":"RISK_NA",
        "MET":"MET_NA",
        "NAT":"NAT_NA"
      }
    },
    {
      "id":"ID_CEC-21-3305|ST_2|CODE_15121|SX_M|RISK_3|AGE_36|SES_2|SCO_2|CD4_1|DRUG_0|MET_NA|APP_1|RES_1|REC_0|VEN_0|CL_730|NAT_mex|2021-04-14",
      "cluster":305,
      "patient_attributes":{
        "ehars_uid":"ID_CEC-21-3305|ST_2|CODE_15121|SX_M|RISK_3|AGE_36|SES_2|SCO_2|CD4_1|DRUG_0|MET_NA|APP_1|RES_1|REC_0|VEN_0|CL_730|NAT_mex|2021-04-14",
        "ST":"ST_2",
        "RISK":"RISK_3",
        "MET":"MET_NA",
        "NAT":"NAT_mex"
      }
    },
    {
      "id":"ID_CEC-22-7873|ST_1|CODE_09015|SX_M|RISK_3|AGE_31|SES_2|SCO_2|CD4_1|DRUG_1|MET_NA|APP_1|RES_1|REC_0|VEN_0|CL_NA|NAT_mex|2022-06-07",
      "cluster":305,
      "patient_attributes":{
        "ehars_uid":"ID_CEC-22-7873|ST_1|CODE_09015|SX_M|RISK_3|AGE_31|SES_2|SCO_2|CD4_1|DRUG_1|MET_NA|APP_1|RES_1|REC_0|VEN_0|CL_NA|NAT_mex|2022-06-07",
        "ST":"ST_1",
        "RISK":"RISK_3",
        "MET":"MET_NA",
        "NAT":"NAT_mex"
      }
    },
    {
      "id":"ID_CEC-19-0527|ST_1|CODE_09007|SX_M|RISK_NA|AGE_19|SES_NA|SCO_NA|CD4_3|DRUG_NA|MET_NA|APP_NA|RES_1|REC_1|VEN_NA|CL_730|NAT_NA|2019-10-11",
      "cluster":305,
      "patient_attributes":{
        "ehars_uid":"ID_CEC-19-0527|ST_1|CODE_09007|SX_M|RISK_NA|AGE_19|SES_NA|SCO_NA|CD4_3|DRUG_NA|MET_NA|APP_NA|RES_1|REC_1|VEN_NA|CL_730|NAT_NA|2019-10-11",
        "ST":"ST_1",
        "RISK":"RISK_NA",
        "MET":"MET_NA",
        "NAT":"NAT_NA"
      }
    },
    {
      "id":"ID_CEC-21-3526|ST_1|CODE_09015|SX_M|RISK_3|AGE_21|SES_1|SCO_2|CD4_1|DRUG_0|MET_NA|APP_0|RES_1|REC_0|VEN_0|CL_67|NAT_mex|2021-05-03",
      "cluster":306,
      "patient_attributes":{
        "ehars_uid":"ID_CEC-21-3526|ST_1|CODE_09015|SX_M|RISK_3|AGE_21|SES_1|SCO_2|CD4_1|DRUG_0|MET_NA|APP_0|RES_1|REC_0|VEN_0|CL_67|NAT_mex|2021-05-03",
        "ST":"ST_1",
        "RISK":"RISK_3",
        "MET":"MET_NA",
        "NAT":"NAT_mex"
      }
    },
    {
      "id":"ID_CEC-19-0561|ST_2|CODE_15029|SX_M|RISK_NA|AGE_25|SES_NA|SCO_NA|CD4_3|DRUG_NA|MET_NA|APP_NA|RES_1|REC_1|VEN_NA|CL_67|NAT_NA|2019-10-16",
      "cluster":306,
      "patient_attributes":{
        "ehars_uid":"ID_CEC-19-0561|ST_2|CODE_15029|SX_M|RISK_NA|AGE_25|SES_NA|SCO_NA|CD4_3|DRUG_NA|MET_NA|APP_NA|RES_1|REC_1|VEN_NA|CL_67|NAT_NA|2019-10-16",
        "ST":"ST_2",
        "RISK":"RISK_NA",
        "MET":"MET_NA",
        "NAT":"NAT_NA"
      }
    },
    {
      "id":"ID_CEC-19-0905|ST_1|CODE_09006|SX_M|RISK_NA|AGE_18|SES_NA|SCO_NA|CD4_2|DRUG_NA|MET_NA|APP_NA|RES_1|REC_0|VEN_NA|CL_67|NAT_NA|2019-11-27",
      "cluster":306,
      "patient_attributes":{
        "ehars_uid":"ID_CEC-19-0905|ST_1|CODE_09006|SX_M|RISK_NA|AGE_18|SES_NA|SCO_NA|CD4_2|DRUG_NA|MET_NA|APP_NA|RES_1|REC_0|VEN_NA|CL_67|NAT_NA|2019-11-27",
        "ST":"ST_1",
        "RISK":"RISK_NA",
        "MET":"MET_NA",
        "NAT":"NAT_NA"
      }
    },
    {
      "id":"ID_CEC-20-1677|ST_1|CODE_09016|SX_M|RISK_3|AGE_33|SES_2|SCO_3|CD4_2|DRUG_1|MET_NA|APP_1|RES_1|REC_0|VEN_1|CL_371|NAT_mex|2020-10-12",
      "cluster":307,
      "patient_attributes":{
        "ehars_uid":"ID_CEC-20-1677|ST_1|CODE_09016|SX_M|RISK_3|AGE_33|SES_2|SCO_3|CD4_2|DRUG_1|MET_NA|APP_1|RES_1|REC_0|VEN_1|CL_371|NAT_mex|2020-10-12",
        "ST":"ST_1",
        "RISK":"RISK_3",
        "MET":"MET_NA",
        "NAT":"NAT_mex"
      }
    },
    {
      "id":"ID_CEC-21-3788|ST_1|CODE_09007|SX_M|RISK_3|AGE_38|SES_2|SCO_3|CD4_2|DRUG_1|MET_NA|APP_1|RES_1|REC_0|VEN_0|CL_371|NAT_mex|2021-05-26",
      "cluster":307,
      "patient_attributes":{
        "ehars_uid":"ID_CEC-21-3788|ST_1|CODE_09007|SX_M|RISK_3|AGE_38|SES_2|SCO_3|CD4_2|DRUG_1|MET_NA|APP_1|RES_1|REC_0|VEN_0|CL_371|NAT_mex|2021-05-26",
        "ST":"ST_1",
        "RISK":"RISK_3",
        "MET":"MET_NA",
        "NAT":"NAT_mex"
      }
    },
    {
      "id":"ID_CEC-19-0579|ST_1|CODE_09007|SX_M|RISK_NA|AGE_24|SES_NA|SCO_NA|CD4_3|DRUG_NA|MET_NA|APP_NA|RES_1|REC_0|VEN_NA|CL_371|NAT_NA|2019-10-16",
      "cluster":307,
      "patient_attributes":{
        "ehars_uid":"ID_CEC-19-0579|ST_1|CODE_09007|SX_M|RISK_NA|AGE_24|SES_NA|SCO_NA|CD4_3|DRUG_NA|MET_NA|APP_NA|RES_1|REC_0|VEN_NA|CL_371|NAT_NA|2019-10-16",
        "ST":"ST_1",
        "RISK":"RISK_NA",
        "MET":"MET_NA",
        "NAT":"NAT_NA"
      }
    },
    {
      "id":"ID_CEC-19-0605|ST_1|CODE_09002|SX_M|RISK_NA|AGE_25|SES_NA|SCO_NA|CD4_3|DRUG_NA|MET_NA|APP_NA|RES_1|REC_1|VEN_NA|CL_121|NAT_NA|2019-10-18",
      "cluster":308,
      "patient_attributes":{
        "ehars_uid":"ID_CEC-19-0605|ST_1|CODE_09002|SX_M|RISK_NA|AGE_25|SES_NA|SCO_NA|CD4_3|DRUG_NA|MET_NA|APP_NA|RES_1|REC_1|VEN_NA|CL_121|NAT_NA|2019-10-18",
        "ST":"ST_1",
        "RISK":"RISK_NA",
        "MET":"MET_NA",
        "NAT":"NAT_NA"
      }
    },
    {
      "id":"ID_CEC-19-0618|ST_1|CODE_09015|SX_M|RISK_NA|AGE_28|SES_NA|SCO_NA|CD4_2|DRUG_NA|MET_NA|APP_NA|RES_1|REC_0|VEN_NA|CL_121|NAT_NA|2019-10-22",
      "cluster":308,
      "patient_attributes":{
        "ehars_uid":"ID_CEC-19-0618|ST_1|CODE_09015|SX_M|RISK_NA|AGE_28|SES_NA|SCO_NA|CD4_2|DRUG_NA|MET_NA|APP_NA|RES_1|REC_0|VEN_NA|CL_121|NAT_NA|2019-10-22",
        "ST":"ST_1",
        "RISK":"RISK_NA",
        "MET":"MET_NA",
        "NAT":"NAT_NA"
      }
    },
    {
      "id":"ID_CEC-22-7867|ST_1|CODE_09015|SX_M|RISK_3|AGE_35|SES_1|SCO_3|CD4_2|DRUG_0|MET_NA|APP_1|RES_1|REC_0|VEN_0|CL_121|NAT_mex|2022-06-07",
      "cluster":308,
      "patient_attributes":{
        "ehars_uid":"ID_CEC-22-7867|ST_1|CODE_09015|SX_M|RISK_3|AGE_35|SES_1|SCO_3|CD4_2|DRUG_0|MET_NA|APP_1|RES_1|REC_0|VEN_0|CL_121|NAT_mex|2022-06-07",
        "ST":"ST_1",
        "RISK":"RISK_3",
        "MET":"MET_NA",
        "NAT":"NAT_mex"
      }
    },
    {
      "id":"ID_CEC-19-0609|ST_1|CODE_09003|SX_M|RISK_NA|AGE_24|SES_NA|SCO_NA|CD4_2|DRUG_NA|MET_NA|APP_NA|RES_6|REC_1|VEN_NA|CL_459|NAT_NA|2019-10-18",
      "cluster":309,
      "patient_attributes":{
        "ehars_uid":"ID_CEC-19-0609|ST_1|CODE_09003|SX_M|RISK_NA|AGE_24|SES_NA|SCO_NA|CD4_2|DRUG_NA|MET_NA|APP_NA|RES_6|REC_1|VEN_NA|CL_459|NAT_NA|2019-10-18",
        "ST":"ST_1",
        "RISK":"RISK_NA",
        "MET":"MET_NA",
        "NAT":"NAT_NA"
      }
    },
    {
      "id":"ID_CEC-21-5289|ST_2|CODE_15099|SX_M|RISK_3|AGE_34|SES_1|SCO_2|CD4_2|DRUG_1|MET_NA|APP_1|RES_6|REC_1|VEN_0|CL_459|NAT_mex|2021-10-20",
      "cluster":309,
      "patient_attributes":{
        "ehars_uid":"ID_CEC-21-5289|ST_2|CODE_15099|SX_M|RISK_3|AGE_34|SES_1|SCO_2|CD4_2|DRUG_1|MET_NA|APP_1|RES_6|REC_1|VEN_0|CL_459|NAT_mex|2021-10-20",
        "ST":"ST_2",
        "RISK":"RISK_3",
        "MET":"MET_NA",
        "NAT":"NAT_mex"
      }
    },
    {
      "id":"ID_CEC-22-7728|ST_1|CODE_09013|SX_M|RISK_3|AGE_29|SES_2|SCO_3|CD4_2|DRUG_1|MET_NA|APP_0|RES_6|REC_0|VEN_0|CL_459|NAT_mex|2022-05-30",
      "cluster":309,
      "patient_attributes":{
        "ehars_uid":"ID_CEC-22-7728|ST_1|CODE_09013|SX_M|RISK_3|AGE_29|SES_2|SCO_3|CD4_2|DRUG_1|MET_NA|APP_0|RES_6|REC_0|VEN_0|CL_459|NAT_mex|2022-05-30",
        "ST":"ST_1",
        "RISK":"RISK_3",
        "MET":"MET_NA",
        "NAT":"NAT_mex"
      }
    },
    {
      "id":"ID_CEC-20-1001|ST_1|CODE_09015|SX_M|RISK_3|AGE_29|SES_2|SCO_3|CD4_1|DRUG_0|MET_NA|APP_1|RES_1|REC_0|VEN_0|CL_364|NAT_mex|2020-07-24",
      "cluster":310,
      "patient_attributes":{
        "ehars_uid":"ID_CEC-20-1001|ST_1|CODE_09015|SX_M|RISK_3|AGE_29|SES_2|SCO_3|CD4_1|DRUG_0|MET_NA|APP_1|RES_1|REC_0|VEN_0|CL_364|NAT_mex|2020-07-24",
        "ST":"ST_1",
        "RISK":"RISK_3",
        "MET":"MET_NA",
        "NAT":"NAT_mex"
      }
    },
    {
      "id":"ID_CEC-22-8467|ST_2|CODE_15033|SX_M|RISK_3|AGE_31|SES_2|SCO_2|CD4_2|DRUG_0|MET_NA|APP_1|RES_1|REC_0|VEN_0|CL_364|NAT_mex|2022-08-03",
      "cluster":310,
      "patient_attributes":{
        "ehars_uid":"ID_CEC-22-8467|ST_2|CODE_15033|SX_M|RISK_3|AGE_31|SES_2|SCO_2|CD4_2|DRUG_0|MET_NA|APP_1|RES_1|REC_0|VEN_0|CL_364|NAT_mex|2022-08-03",
        "ST":"ST_2",
        "RISK":"RISK_3",
        "MET":"MET_NA",
        "NAT":"NAT_mex"
      }
    },
    {
      "id":"ID_CEC-19-0624|ST_2|CODE_15057|SX_M|RISK_NA|AGE_23|SES_NA|SCO_NA|CD4_1|DRUG_NA|MET_NA|APP_NA|RES_1|REC_0|VEN_NA|CL_364|NAT_NA|2019-10-23",
      "cluster":310,
      "patient_attributes":{
        "ehars_uid":"ID_CEC-19-0624|ST_2|CODE_15057|SX_M|RISK_NA|AGE_23|SES_NA|SCO_NA|CD4_1|DRUG_NA|MET_NA|APP_NA|RES_1|REC_0|VEN_NA|CL_364|NAT_NA|2019-10-23",
        "ST":"ST_2",
        "RISK":"RISK_NA",
        "MET":"MET_NA",
        "NAT":"NAT_NA"
      }
    },
    {
      "id":"ID_CEC-19-0642|ST_1|CODE_09015|SX_M|RISK_NA|AGE_27|SES_NA|SCO_NA|CD4_2|DRUG_NA|MET_NA|APP_NA|RES_1|REC_0|VEN_NA|CL_298|NAT_NA|2019-10-23",
      "cluster":311,
      "patient_attributes":{
        "ehars_uid":"ID_CEC-19-0642|ST_1|CODE_09015|SX_M|RISK_NA|AGE_27|SES_NA|SCO_NA|CD4_2|DRUG_NA|MET_NA|APP_NA|RES_1|REC_0|VEN_NA|CL_298|NAT_NA|2019-10-23",
        "ST":"ST_1",
        "RISK":"RISK_NA",
        "MET":"MET_NA",
        "NAT":"NAT_NA"
      }
    },
    {
      "id":"ID_CEC-20-1385|ST_1|CODE_07106|SX_M|RISK_3|AGE_29|SES_2|SCO_2|CD4_1|DRUG_1|MET_NA|APP_0|RES_1|REC_0|VEN_0|CL_298|NAT_mex|2020-09-08",
      "cluster":311,
      "patient_attributes":{
        "ehars_uid":"ID_CEC-20-1385|ST_1|CODE_07106|SX_M|RISK_3|AGE_29|SES_2|SCO_2|CD4_1|DRUG_1|MET_NA|APP_0|RES_1|REC_0|VEN_0|CL_298|NAT_mex|2020-09-08",
        "ST":"ST_1",
        "RISK":"RISK_3",
        "MET":"MET_NA",
        "NAT":"NAT_mex"
      }
    },
    {
      "id":"ID_CEC-21-3770|ST_1|CODE_09016|SX_M|RISK_3|AGE_36|SES_2|SCO_3|CD4_2|DRUG_1|MET_NA|APP_0|RES_1|REC_0|VEN_0|CL_NA|NAT_mex|2021-05-25",
      "cluster":311,
      "patient_attributes":{
        "ehars_uid":"ID_CEC-21-3770|ST_1|CODE_09016|SX_M|RISK_3|AGE_36|SES_2|SCO_3|CD4_2|DRUG_1|MET_NA|APP_0|RES_1|REC_0|VEN_0|CL_NA|NAT_mex|2021-05-25",
        "ST":"ST_1",
        "RISK":"RISK_3",
        "MET":"MET_NA",
        "NAT":"NAT_mex"
      }
    },
    {
      "id":"ID_CEC-19-0666|ST_2|CODE_15081|SX_M|RISK_NA|AGE_30|SES_NA|SCO_NA|CD4_2|DRUG_NA|MET_NA|APP_NA|RES_1|REC_0|VEN_NA|CL_343|NAT_NA|2019-10-25",
      "cluster":312,
      "patient_attributes":{
        "ehars_uid":"ID_CEC-19-0666|ST_2|CODE_15081|SX_M|RISK_NA|AGE_30|SES_NA|SCO_NA|CD4_2|DRUG_NA|MET_NA|APP_NA|RES_1|REC_0|VEN_NA|CL_343|NAT_NA|2019-10-25",
        "ST":"ST_2",
        "RISK":"RISK_NA",
        "MET":"MET_NA",
        "NAT":"NAT_NA"
      }
    },
    {
      "id":"ID_CEC-20-1970|ST_1|CODE_09005|SX_M|RISK_3|AGE_26|SES_2|SCO_3|CD4_2|DRUG_1|MET_NA|APP_1|RES_1|REC_0|VEN_1|CL_343|NAT_mex|2020-11-09",
      "cluster":312,
      "patient_attributes":{
        "ehars_uid":"ID_CEC-20-1970|ST_1|CODE_09005|SX_M|RISK_3|AGE_26|SES_2|SCO_3|CD4_2|DRUG_1|MET_NA|APP_1|RES_1|REC_0|VEN_1|CL_343|NAT_mex|2020-11-09",
        "ST":"ST_1",
        "RISK":"RISK_3",
        "MET":"MET_NA",
        "NAT":"NAT_mex"
      }
    },
    {
      "id":"ID_CEC-21-4514|ST_1|CODE_09002|SX_M|RISK_3|AGE_30|SES_2|SCO_3|CD4_3|DRUG_1|MET_NA|APP_1|RES_1|REC_0|VEN_0|CL_343|NAT_mex|2021-08-09",
      "cluster":312,
      "patient_attributes":{
        "ehars_uid":"ID_CEC-21-4514|ST_1|CODE_09002|SX_M|RISK_3|AGE_30|SES_2|SCO_3|CD4_3|DRUG_1|MET_NA|APP_1|RES_1|REC_0|VEN_0|CL_343|NAT_mex|2021-08-09",
        "ST":"ST_1",
        "RISK":"RISK_3",
        "MET":"MET_NA",
        "NAT":"NAT_mex"
      }
    },
    {
      "id":"ID_CEC-19-0672|ST_1|CODE_09007|SX_M|RISK_NA|AGE_21|SES_NA|SCO_NA|CD4_1|DRUG_NA|MET_NA|APP_NA|RES_1|REC_0|VEN_NA|CL_739|NAT_NA|2019-10-25",
      "cluster":313,
      "patient_attributes":{
        "ehars_uid":"ID_CEC-19-0672|ST_1|CODE_09007|SX_M|RISK_NA|AGE_21|SES_NA|SCO_NA|CD4_1|DRUG_NA|MET_NA|APP_NA|RES_1|REC_0|VEN_NA|CL_739|NAT_NA|2019-10-25",
        "ST":"ST_1",
        "RISK":"RISK_NA",
        "MET":"MET_NA",
        "NAT":"NAT_NA"
      }
    },
    {
      "id":"ID_CEC-21-5788|ST_1|CODE_07106|SX_M|RISK_3|AGE_31|SES_1|SCO_2|CD4_1|DRUG_0|MET_NA|APP_1|RES_1|REC_0|VEN_1|CL_739|NAT_mex|2021-12-02",
      "cluster":313,
      "patient_attributes":{
        "ehars_uid":"ID_CEC-21-5788|ST_1|CODE_07106|SX_M|RISK_3|AGE_31|SES_1|SCO_2|CD4_1|DRUG_0|MET_NA|APP_1|RES_1|REC_0|VEN_1|CL_739|NAT_mex|2021-12-02",
        "ST":"ST_1",
        "RISK":"RISK_3",
        "MET":"MET_NA",
        "NAT":"NAT_mex"
      }
    },
    {
      "id":"ID_CEC-22-7091|ST_1|CODE_09007|SX_M|RISK_3|AGE_26|SES_1|SCO_2|CD4_1|DRUG_0|MET_NA|APP_1|RES_1|REC_0|VEN_1|CL_NA|NAT_mex|2022-04-06",
      "cluster":313,
      "patient_attributes":{
        "ehars_uid":"ID_CEC-22-7091|ST_1|CODE_09007|SX_M|RISK_3|AGE_26|SES_1|SCO_2|CD4_1|DRUG_0|MET_NA|APP_1|RES_1|REC_0|VEN_1|CL_NA|NAT_mex|2022-04-06",
        "ST":"ST_1",
        "RISK":"RISK_3",
        "MET":"MET_NA",
        "NAT":"NAT_mex"
      }
    },
    {
      "id":"ID_CEC-19-0682|ST_2|CODE_15121|SX_M|RISK_NA|AGE_35|SES_NA|SCO_NA|CD4_2|DRUG_NA|MET_NA|APP_NA|RES_1|REC_1|VEN_NA|CL_548|NAT_NA|2019-10-30",
      "cluster":314,
      "patient_attributes":{
        "ehars_uid":"ID_CEC-19-0682|ST_2|CODE_15121|SX_M|RISK_NA|AGE_35|SES_NA|SCO_NA|CD4_2|DRUG_NA|MET_NA|APP_NA|RES_1|REC_1|VEN_NA|CL_548|NAT_NA|2019-10-30",
        "ST":"ST_2",
        "RISK":"RISK_NA",
        "MET":"MET_NA",
        "NAT":"NAT_NA"
      }
    },
    {
      "id":"ID_CEC-22-6867|ST_1|CODE_09015|SX_M|RISK_3|AGE_34|SES_2|SCO_3|CD4_1|DRUG_1|MET_NA|APP_1|RES_1|REC_0|VEN_1|CL_548|NAT_mex|2022-03-18",
      "cluster":314,
      "patient_attributes":{
        "ehars_uid":"ID_CEC-22-6867|ST_1|CODE_09015|SX_M|RISK_3|AGE_34|SES_2|SCO_3|CD4_1|DRUG_1|MET_NA|APP_1|RES_1|REC_0|VEN_1|CL_548|NAT_mex|2022-03-18",
        "ST":"ST_1",
        "RISK":"RISK_3",
        "MET":"MET_NA",
        "NAT":"NAT_mex"
      }
    },
    {
      "id":"ID_CEC-22-7387|ST_2|CODE_15081|SX_M|RISK_3|AGE_27|SES_2|SCO_3|CD4_1|DRUG_0|MET_NA|APP_1|RES_1|REC_0|VEN_1|CL_548|NAT_mex|2022-05-04",
      "cluster":314,
      "patient_attributes":{
        "ehars_uid":"ID_CEC-22-7387|ST_2|CODE_15081|SX_M|RISK_3|AGE_27|SES_2|SCO_3|CD4_1|DRUG_0|MET_NA|APP_1|RES_1|REC_0|VEN_1|CL_548|NAT_mex|2022-05-04",
        "ST":"ST_2",
        "RISK":"RISK_3",
        "MET":"MET_NA",
        "NAT":"NAT_mex"
      }
    },
    {
      "id":"ID_CEC-19-0705|ST_1|CODE_09006|SX_M|RISK_NA|AGE_29|SES_NA|SCO_NA|CD4_2|DRUG_NA|MET_NA|APP_NA|RES_1|REC_0|VEN_NA|CL_310|NAT_NA|2019-10-30",
      "cluster":315,
      "patient_attributes":{
        "ehars_uid":"ID_CEC-19-0705|ST_1|CODE_09006|SX_M|RISK_NA|AGE_29|SES_NA|SCO_NA|CD4_2|DRUG_NA|MET_NA|APP_NA|RES_1|REC_0|VEN_NA|CL_310|NAT_NA|2019-10-30",
        "ST":"ST_1",
        "RISK":"RISK_NA",
        "MET":"MET_NA",
        "NAT":"NAT_NA"
      }
    },
    {
      "id":"ID_CEC-19-0935|ST_2|CODE_15121|SX_M|RISK_NA|AGE_40|SES_NA|SCO_NA|CD4_2|DRUG_NA|MET_NA|APP_NA|RES_1|REC_0|VEN_NA|CL_310|NAT_NA|2019-11-27",
      "cluster":315,
      "patient_attributes":{
        "ehars_uid":"ID_CEC-19-0935|ST_2|CODE_15121|SX_M|RISK_NA|AGE_40|SES_NA|SCO_NA|CD4_2|DRUG_NA|MET_NA|APP_NA|RES_1|REC_0|VEN_NA|CL_310|NAT_NA|2019-11-27",
        "ST":"ST_2",
        "RISK":"RISK_NA",
        "MET":"MET_NA",
        "NAT":"NAT_NA"
      }
    },
    {
      "id":"ID_CEC-21-4468|ST_2|CODE_15058|SX_M|RISK_3|AGE_26|SES_2|SCO_3|CD4_2|DRUG_1|MET_NA|APP_1|RES_1|REC_0|VEN_1|CL_310|NAT_mex|2021-08-04",
      "cluster":315,
      "patient_attributes":{
        "ehars_uid":"ID_CEC-21-4468|ST_2|CODE_15058|SX_M|RISK_3|AGE_26|SES_2|SCO_3|CD4_2|DRUG_1|MET_NA|APP_1|RES_1|REC_0|VEN_1|CL_310|NAT_mex|2021-08-04",
        "ST":"ST_2",
        "RISK":"RISK_3",
        "MET":"MET_NA",
        "NAT":"NAT_mex"
      }
    },
    {
      "id":"ID_CEC-19-0740|ST_2|CODE_15121|SX_M|RISK_NA|AGE_28|SES_NA|SCO_NA|CD4_2|DRUG_NA|MET_NA|APP_NA|RES_1|REC_1|VEN_NA|CL_744|NAT_NA|2019-11-06",
      "cluster":316,
      "patient_attributes":{
        "ehars_uid":"ID_CEC-19-0740|ST_2|CODE_15121|SX_M|RISK_NA|AGE_28|SES_NA|SCO_NA|CD4_2|DRUG_NA|MET_NA|APP_NA|RES_1|REC_1|VEN_NA|CL_744|NAT_NA|2019-11-06",
        "ST":"ST_2",
        "RISK":"RISK_NA",
        "MET":"MET_NA",
        "NAT":"NAT_NA"
      }
    },
    {
      "id":"ID_CEC-22-7434|ST_2|CODE_15057|SX_M|RISK_3|AGE_32|SES_2|SCO_3|CD4_2|DRUG_0|MET_NA|APP_1|RES_1|REC_0|VEN_0|CL_744|NAT_mex|2022-05-09",
      "cluster":316,
      "patient_attributes":{
        "ehars_uid":"ID_CEC-22-7434|ST_2|CODE_15057|SX_M|RISK_3|AGE_32|SES_2|SCO_3|CD4_2|DRUG_0|MET_NA|APP_1|RES_1|REC_0|VEN_0|CL_744|NAT_mex|2022-05-09",
        "ST":"ST_2",
        "RISK":"RISK_3",
        "MET":"MET_NA",
        "NAT":"NAT_mex"
      }
    },
    {
      "id":"ID_CEC-22-9513|ST_1|CODE_09007|SX_M|RISK_3|AGE_42|SES_1|SCO_2|CD4_2|DRUG_1|MET_1|APP_1|RES_1|REC_0|VEN_1|CL_744|NAT_mex|2022-11-07",
      "cluster":316,
      "patient_attributes":{
        "ehars_uid":"ID_CEC-22-9513|ST_1|CODE_09007|SX_M|RISK_3|AGE_42|SES_1|SCO_2|CD4_2|DRUG_1|MET_1|APP_1|RES_1|REC_0|VEN_1|CL_744|NAT_mex|2022-11-07",
        "ST":"ST_1",
        "RISK":"RISK_3",
        "MET":"MET_1",
        "NAT":"NAT_mex"
      }
    },
    {
      "id":"ID_CEC-19-0751|ST_1|CODE_09016|SX_M|RISK_NA|AGE_25|SES_NA|SCO_NA|CD4_1|DRUG_NA|MET_NA|APP_NA|RES_1|REC_0|VEN_NA|CL_14|NAT_NA|2019-11-08",
      "cluster":317,
      "patient_attributes":{
        "ehars_uid":"ID_CEC-19-0751|ST_1|CODE_09016|SX_M|RISK_NA|AGE_25|SES_NA|SCO_NA|CD4_1|DRUG_NA|MET_NA|APP_NA|RES_1|REC_0|VEN_NA|CL_14|NAT_NA|2019-11-08",
        "ST":"ST_1",
        "RISK":"RISK_NA",
        "MET":"MET_NA",
        "NAT":"NAT_NA"
      }
    },
    {
      "id":"ID_CEC-20-1501|ST_2|CODE_15057|SX_M|RISK_3|AGE_27|SES_2|SCO_2|CD4_2|DRUG_0|MET_NA|APP_1|RES_1|REC_0|VEN_0|CL_14|NAT_mex|2020-09-22",
      "cluster":317,
      "patient_attributes":{
        "ehars_uid":"ID_CEC-20-1501|ST_2|CODE_15057|SX_M|RISK_3|AGE_27|SES_2|SCO_2|CD4_2|DRUG_0|MET_NA|APP_1|RES_1|REC_0|VEN_0|CL_14|NAT_mex|2020-09-22",
        "ST":"ST_2",
        "RISK":"RISK_3",
        "MET":"MET_NA",
        "NAT":"NAT_mex"
      }
    },
    {
      "id":"ID_CEC-20-1502|ST_2|CODE_15057|SX_M|RISK_3|AGE_26|SES_1|SCO_2|CD4_2|DRUG_0|MET_NA|APP_1|RES_1|REC_0|VEN_0|CL_14|NAT_mex|2020-09-22",
      "cluster":317,
      "patient_attributes":{
        "ehars_uid":"ID_CEC-20-1502|ST_2|CODE_15057|SX_M|RISK_3|AGE_26|SES_1|SCO_2|CD4_2|DRUG_0|MET_NA|APP_1|RES_1|REC_0|VEN_0|CL_14|NAT_mex|2020-09-22",
        "ST":"ST_2",
        "RISK":"RISK_3",
        "MET":"MET_NA",
        "NAT":"NAT_mex"
      }
    },
    {
      "id":"ID_CEC-19-0758|ST_2|CODE_15099|SX_M|RISK_NA|AGE_28|SES_NA|SCO_NA|CD4_1|DRUG_NA|MET_NA|APP_NA|RES_2|REC_0|VEN_NA|CL_463|NAT_NA|2019-11-08",
      "cluster":318,
      "patient_attributes":{
        "ehars_uid":"ID_CEC-19-0758|ST_2|CODE_15099|SX_M|RISK_NA|AGE_28|SES_NA|SCO_NA|CD4_1|DRUG_NA|MET_NA|APP_NA|RES_2|REC_0|VEN_NA|CL_463|NAT_NA|2019-11-08",
        "ST":"ST_2",
        "RISK":"RISK_NA",
        "MET":"MET_NA",
        "NAT":"NAT_NA"
      }
    },
    {
      "id":"ID_CEC-22-7719|ST_2|CODE_15092|SX_M|RISK_3|AGE_32|SES_2|SCO_3|CD4_1|DRUG_0|MET_NA|APP_1|RES_1|REC_0|VEN_0|CL_463|NAT_mex|2022-05-27",
      "cluster":318,
      "patient_attributes":{
        "ehars_uid":"ID_CEC-22-7719|ST_2|CODE_15092|SX_M|RISK_3|AGE_32|SES_2|SCO_3|CD4_1|DRUG_0|MET_NA|APP_1|RES_1|REC_0|VEN_0|CL_463|NAT_mex|2022-05-27",
        "ST":"ST_2",
        "RISK":"RISK_3",
        "MET":"MET_NA",
        "NAT":"NAT_mex"
      }
    },
    {
      "id":"ID_CEC-22-9471|ST_2|CODE_15075|SX_M|RISK_3|AGE_24|SES_1|SCO_3|CD4_1|DRUG_1|MET_NA|APP_1|RES_1|REC_0|VEN_0|CL_463|NAT_mex|2022-11-03",
      "cluster":318,
      "patient_attributes":{
        "ehars_uid":"ID_CEC-22-9471|ST_2|CODE_15075|SX_M|RISK_3|AGE_24|SES_1|SCO_3|CD4_1|DRUG_1|MET_NA|APP_1|RES_1|REC_0|VEN_0|CL_463|NAT_mex|2022-11-03",
        "ST":"ST_2",
        "RISK":"RISK_3",
        "MET":"MET_NA",
        "NAT":"NAT_mex"
      }
    },
    {
      "id":"ID_CEC-19-0791|ST_1|CODE_09005|SX_M|RISK_NA|AGE_33|SES_NA|SCO_NA|CD4_2|DRUG_NA|MET_NA|APP_NA|RES_1|REC_0|VEN_NA|CL_464|NAT_NA|2019-11-13",
      "cluster":319,
      "patient_attributes":{
        "ehars_uid":"ID_CEC-19-0791|ST_1|CODE_09005|SX_M|RISK_NA|AGE_33|SES_NA|SCO_NA|CD4_2|DRUG_NA|MET_NA|APP_NA|RES_1|REC_0|VEN_NA|CL_464|NAT_NA|2019-11-13",
        "ST":"ST_1",
        "RISK":"RISK_NA",
        "MET":"MET_NA",
        "NAT":"NAT_NA"
      }
    },
    {
      "id":"ID_CEC-21-5497|ST_2|CODE_15033|SX_M|RISK_3|AGE_34|SES_1|SCO_3|CD4_3|DRUG_1|MET_NA|APP_1|RES_1|REC_1|VEN_1|CL_464|NAT_mex|2021-11-09",
      "cluster":319,
      "patient_attributes":{
        "ehars_uid":"ID_CEC-21-5497|ST_2|CODE_15033|SX_M|RISK_3|AGE_34|SES_1|SCO_3|CD4_3|DRUG_1|MET_NA|APP_1|RES_1|REC_1|VEN_1|CL_464|NAT_mex|2021-11-09",
        "ST":"ST_2",
        "RISK":"RISK_3",
        "MET":"MET_NA",
        "NAT":"NAT_mex"
      }
    },
    {
      "id":"ID_CEC-22-6383|ST_1|CODE_09014|SX_M|RISK_3|AGE_24|SES_2|SCO_2|CD4_2|DRUG_0|MET_NA|APP_1|RES_1|REC_1|VEN_NA|CL_464|NAT_mex|2022-02-08",
      "cluster":319,
      "patient_attributes":{
        "ehars_uid":"ID_CEC-22-6383|ST_1|CODE_09014|SX_M|RISK_3|AGE_24|SES_2|SCO_2|CD4_2|DRUG_0|MET_NA|APP_1|RES_1|REC_1|VEN_NA|CL_464|NAT_mex|2022-02-08",
        "ST":"ST_1",
        "RISK":"RISK_3",
        "MET":"MET_NA",
        "NAT":"NAT_mex"
      }
    },
    {
      "id":"ID_CEC-20-1702|ST_1|CODE_09003|SX_M|RISK_3|AGE_27|SES_2|SCO_3|CD4_2|DRUG_1|MET_NA|APP_1|RES_1|REC_1|VEN_1|CL_350|NAT_mex|2020-10-13",
      "cluster":320,
      "patient_attributes":{
        "ehars_uid":"ID_CEC-20-1702|ST_1|CODE_09003|SX_M|RISK_3|AGE_27|SES_2|SCO_3|CD4_2|DRUG_1|MET_NA|APP_1|RES_1|REC_1|VEN_1|CL_350|NAT_mex|2020-10-13",
        "ST":"ST_1",
        "RISK":"RISK_3",
        "MET":"MET_NA",
        "NAT":"NAT_mex"
      }
    },
    {
      "id":"ID_CEC-22-7151|ST_1|CODE_09007|SX_M|RISK_3|AGE_23|SES_2|SCO_3|CD4_2|DRUG_1|MET_NA|APP_1|RES_2|REC_0|VEN_1|CL_350|NAT_mex|2022-04-12",
      "cluster":320,
      "patient_attributes":{
        "ehars_uid":"ID_CEC-22-7151|ST_1|CODE_09007|SX_M|RISK_3|AGE_23|SES_2|SCO_3|CD4_2|DRUG_1|MET_NA|APP_1|RES_2|REC_0|VEN_1|CL_350|NAT_mex|2022-04-12",
        "ST":"ST_1",
        "RISK":"RISK_3",
        "MET":"MET_NA",
        "NAT":"NAT_mex"
      }
    },
    {
      "id":"ID_CEC-19-0797|ST_1|CODE_09003|SX_M|RISK_NA|AGE_34|SES_NA|SCO_NA|CD4_2|DRUG_NA|MET_NA|APP_NA|RES_1|REC_0|VEN_NA|CL_350|NAT_NA|2019-11-13",
      "cluster":320,
      "patient_attributes":{
        "ehars_uid":"ID_CEC-19-0797|ST_1|CODE_09003|SX_M|RISK_NA|AGE_34|SES_NA|SCO_NA|CD4_2|DRUG_NA|MET_NA|APP_NA|RES_1|REC_0|VEN_NA|CL_350|NAT_NA|2019-11-13",
        "ST":"ST_1",
        "RISK":"RISK_NA",
        "MET":"MET_NA",
        "NAT":"NAT_NA"
      }
    },
    {
      "id":"ID_CEC-19-0804|ST_1|CODE_09007|SX_M|RISK_NA|AGE_32|SES_NA|SCO_NA|CD4_3|DRUG_NA|MET_NA|APP_NA|RES_1|REC_0|VEN_NA|CL_1253|NAT_NA|2019-11-13",
      "cluster":321,
      "patient_attributes":{
        "ehars_uid":"ID_CEC-19-0804|ST_1|CODE_09007|SX_M|RISK_NA|AGE_32|SES_NA|SCO_NA|CD4_3|DRUG_NA|MET_NA|APP_NA|RES_1|REC_0|VEN_NA|CL_1253|NAT_NA|2019-11-13",
        "ST":"ST_1",
        "RISK":"RISK_NA",
        "MET":"MET_NA",
        "NAT":"NAT_NA"
      }
    },
    {
      "id":"ID_CEC-22-9478|ST_2|CODE_15058|SX_M|RISK_3|AGE_39|SES_2|SCO_3|CD4_1|DRUG_1|MET_NA|APP_0|RES_1|REC_0|VEN_0|CL_1253|NAT_mex|2022-11-04",
      "cluster":321,
      "patient_attributes":{
        "ehars_uid":"ID_CEC-22-9478|ST_2|CODE_15058|SX_M|RISK_3|AGE_39|SES_2|SCO_3|CD4_1|DRUG_1|MET_NA|APP_0|RES_1|REC_0|VEN_0|CL_1253|NAT_mex|2022-11-04",
        "ST":"ST_2",
        "RISK":"RISK_3",
        "MET":"MET_NA",
        "NAT":"NAT_mex"
      }
    },
    {
      "id":"ID_CEC-22-9636|ST_1|CODE_09007|SX_M|RISK_3|AGE_28|SES_2|SCO_2|CD4_2|DRUG_0|MET_NA|APP_0|RES_1|REC_0|VEN_1|CL_1253|NAT_mex|2022-11-22",
      "cluster":321,
      "patient_attributes":{
        "ehars_uid":"ID_CEC-22-9636|ST_1|CODE_09007|SX_M|RISK_3|AGE_28|SES_2|SCO_2|CD4_2|DRUG_0|MET_NA|APP_0|RES_1|REC_0|VEN_1|CL_1253|NAT_mex|2022-11-22",
        "ST":"ST_1",
        "RISK":"RISK_3",
        "MET":"MET_NA",
        "NAT":"NAT_mex"
      }
    },
    {
      "id":"ID_CEC-22-6226|ST_1|CODE_09005|SX_M|RISK_3|AGE_22|SES_2|SCO_2|CD4_1|DRUG_0|MET_NA|APP_0|RES_1|REC_0|VEN_0|CL_NA|NAT_mex|2022-01-24",
      "cluster":322,
      "patient_attributes":{
        "ehars_uid":"ID_CEC-22-6226|ST_1|CODE_09005|SX_M|RISK_3|AGE_22|SES_2|SCO_2|CD4_1|DRUG_0|MET_NA|APP_0|RES_1|REC_0|VEN_0|CL_NA|NAT_mex|2022-01-24",
        "ST":"ST_1",
        "RISK":"RISK_3",
        "MET":"MET_NA",
        "NAT":"NAT_mex"
      }
    },
    {
      "id":"ID_CEC-21-2709|ST_1|CODE_09007|SX_M|RISK_3|AGE_22|SES_2|SCO_2|CD4_1|DRUG_0|MET_NA|APP_1|RES_1|REC_0|VEN_0|CL_747|NAT_mex|2021-02-18",
      "cluster":322,
      "patient_attributes":{
        "ehars_uid":"ID_CEC-21-2709|ST_1|CODE_09007|SX_M|RISK_3|AGE_22|SES_2|SCO_2|CD4_1|DRUG_0|MET_NA|APP_1|RES_1|REC_0|VEN_0|CL_747|NAT_mex|2021-02-18",
        "ST":"ST_1",
        "RISK":"RISK_3",
        "MET":"MET_NA",
        "NAT":"NAT_mex"
      }
    },
    {
      "id":"ID_CEC-19-0808|ST_1|CODE_09002|SX_M|RISK_NA|AGE_26|SES_NA|SCO_NA|CD4_2|DRUG_NA|MET_NA|APP_NA|RES_1|REC_0|VEN_NA|CL_747|NAT_NA|2019-11-13",
      "cluster":322,
      "patient_attributes":{
        "ehars_uid":"ID_CEC-19-0808|ST_1|CODE_09002|SX_M|RISK_NA|AGE_26|SES_NA|SCO_NA|CD4_2|DRUG_NA|MET_NA|APP_NA|RES_1|REC_0|VEN_NA|CL_747|NAT_NA|2019-11-13",
        "ST":"ST_1",
        "RISK":"RISK_NA",
        "MET":"MET_NA",
        "NAT":"NAT_NA"
      }
    },
    {
      "id":"ID_CEC-20-2253|ST_2|CODE_15033|SX_M|RISK_3|AGE_28|SES_2|SCO_3|CD4_2|DRUG_1|MET_NA|APP_1|RES_1|REC_0|VEN_0|CL_21|NAT_mex|2020-12-09",
      "cluster":323,
      "patient_attributes":{
        "ehars_uid":"ID_CEC-20-2253|ST_2|CODE_15033|SX_M|RISK_3|AGE_28|SES_2|SCO_3|CD4_2|DRUG_1|MET_NA|APP_1|RES_1|REC_0|VEN_0|CL_21|NAT_mex|2020-12-09",
        "ST":"ST_2",
        "RISK":"RISK_3",
        "MET":"MET_NA",
        "NAT":"NAT_mex"
      }
    },
    {
      "id":"ID_CEC-20-2075|ST_1|CODE_09015|SX_M|RISK_3|AGE_55|SES_2|SCO_3|CD4_1|DRUG_1|MET_NA|APP_1|RES_1|REC_0|VEN_0|CL_21|NAT_mex|2020-11-23",
      "cluster":323,
      "patient_attributes":{
        "ehars_uid":"ID_CEC-20-2075|ST_1|CODE_09015|SX_M|RISK_3|AGE_55|SES_2|SCO_3|CD4_1|DRUG_1|MET_NA|APP_1|RES_1|REC_0|VEN_0|CL_21|NAT_mex|2020-11-23",
        "ST":"ST_1",
        "RISK":"RISK_3",
        "MET":"MET_NA",
        "NAT":"NAT_mex"
      }
    },
    {
      "id":"ID_CEC-19-0809|ST_1|CODE_09015|SX_M|RISK_NA|AGE_31|SES_NA|SCO_NA|CD4_2|DRUG_NA|MET_NA|APP_NA|RES_1|REC_0|VEN_NA|CL_21|NAT_NA|2019-11-13",
      "cluster":323,
      "patient_attributes":{
        "ehars_uid":"ID_CEC-19-0809|ST_1|CODE_09015|SX_M|RISK_NA|AGE_31|SES_NA|SCO_NA|CD4_2|DRUG_NA|MET_NA|APP_NA|RES_1|REC_0|VEN_NA|CL_21|NAT_NA|2019-11-13",
        "ST":"ST_1",
        "RISK":"RISK_NA",
        "MET":"MET_NA",
        "NAT":"NAT_NA"
      }
    },
    {
      "id":"ID_CEC-19-0854|ST_1|CODE_07106|SX_FT|RISK_NA|AGE_30|SES_NA|SCO_NA|CD4_3|DRUG_NA|MET_NA|APP_NA|RES_1|REC_0|VEN_NA|CL_466|NAT_NA|2019-11-20",
      "cluster":324,
      "patient_attributes":{
        "ehars_uid":"ID_CEC-19-0854|ST_1|CODE_07106|SX_FT|RISK_NA|AGE_30|SES_NA|SCO_NA|CD4_3|DRUG_NA|MET_NA|APP_NA|RES_1|REC_0|VEN_NA|CL_466|NAT_NA|2019-11-20",
        "ST":"ST_1",
        "RISK":"RISK_NA",
        "MET":"MET_NA",
        "NAT":"NAT_NA"
      }
    },
    {
      "id":"ID_CEC-21-4236|ST_1|CODE_09014|SX_FT|RISK_4|AGE_28|SES_2|SCO_2|CD4_2|DRUG_1|MET_NA|APP_NA|RES_1|REC_0|VEN_NA|CL_466|NAT_mex|2021-07-08",
      "cluster":324,
      "patient_attributes":{
        "ehars_uid":"ID_CEC-21-4236|ST_1|CODE_09014|SX_FT|RISK_4|AGE_28|SES_2|SCO_2|CD4_2|DRUG_1|MET_NA|APP_NA|RES_1|REC_0|VEN_NA|CL_466|NAT_mex|2021-07-08",
        "ST":"ST_1",
        "RISK":"RISK_4",
        "MET":"MET_NA",
        "NAT":"NAT_mex"
      }
    },
    {
      "id":"ID_CEC-22-7610|ST_1|CODE_09006|SX_M|RISK_3|AGE_44|SES_1|SCO_2|CD4_1|DRUG_1|MET_NA|APP_NA|RES_1|REC_0|VEN_NA|CL_466|NAT_mex|2022-05-19",
      "cluster":324,
      "patient_attributes":{
        "ehars_uid":"ID_CEC-22-7610|ST_1|CODE_09006|SX_M|RISK_3|AGE_44|SES_1|SCO_2|CD4_1|DRUG_1|MET_NA|APP_NA|RES_1|REC_0|VEN_NA|CL_466|NAT_mex|2022-05-19",
        "ST":"ST_1",
        "RISK":"RISK_3",
        "MET":"MET_NA",
        "NAT":"NAT_mex"
      }
    },
    {
      "id":"ID_CEC-19-0870|ST_2|CODE_15104|SX_M|RISK_NA|AGE_25|SES_NA|SCO_NA|CD4_2|DRUG_NA|MET_NA|APP_NA|RES_1|REC_0|VEN_NA|CL_92|NAT_NA|2019-11-21",
      "cluster":325,
      "patient_attributes":{
        "ehars_uid":"ID_CEC-19-0870|ST_2|CODE_15104|SX_M|RISK_NA|AGE_25|SES_NA|SCO_NA|CD4_2|DRUG_NA|MET_NA|APP_NA|RES_1|REC_0|VEN_NA|CL_92|NAT_NA|2019-11-21",
        "ST":"ST_2",
        "RISK":"RISK_NA",
        "MET":"MET_NA",
        "NAT":"NAT_NA"
      }
    },
    {
      "id":"ID_CEC-19-0880|ST_1|CODE_09015|SX_M|RISK_NA|AGE_26|SES_NA|SCO_NA|CD4_3|DRUG_NA|MET_NA|APP_NA|RES_1|REC_0|VEN_NA|CL_92|NAT_NA|2019-11-22",
      "cluster":325,
      "patient_attributes":{
        "ehars_uid":"ID_CEC-19-0880|ST_1|CODE_09015|SX_M|RISK_NA|AGE_26|SES_NA|SCO_NA|CD4_3|DRUG_NA|MET_NA|APP_NA|RES_1|REC_0|VEN_NA|CL_92|NAT_NA|2019-11-22",
        "ST":"ST_1",
        "RISK":"RISK_NA",
        "MET":"MET_NA",
        "NAT":"NAT_NA"
      }
    },
    {
      "id":"ID_CEC-21-5760|ST_1|CODE_09015|SX_M|RISK_3|AGE_42|SES_1|SCO_3|CD4_1|DRUG_0|MET_NA|APP_0|RES_1|REC_0|VEN_0|CL_92|NAT_mex|2021-12-01",
      "cluster":325,
      "patient_attributes":{
        "ehars_uid":"ID_CEC-21-5760|ST_1|CODE_09015|SX_M|RISK_3|AGE_42|SES_1|SCO_3|CD4_1|DRUG_0|MET_NA|APP_0|RES_1|REC_0|VEN_0|CL_92|NAT_mex|2021-12-01",
        "ST":"ST_1",
        "RISK":"RISK_3",
        "MET":"MET_NA",
        "NAT":"NAT_mex"
      }
    },
    {
      "id":"ID_CEC-19-0906|ST_1|CODE_09005|SX_M|RISK_NA|AGE_32|SES_NA|SCO_NA|CD4_2|DRUG_NA|MET_NA|APP_NA|RES_2|REC_1|VEN_NA|CL_321|NAT_NA|2019-11-27",
      "cluster":326,
      "patient_attributes":{
        "ehars_uid":"ID_CEC-19-0906|ST_1|CODE_09005|SX_M|RISK_NA|AGE_32|SES_NA|SCO_NA|CD4_2|DRUG_NA|MET_NA|APP_NA|RES_2|REC_1|VEN_NA|CL_321|NAT_NA|2019-11-27",
        "ST":"ST_1",
        "RISK":"RISK_NA",
        "MET":"MET_NA",
        "NAT":"NAT_NA"
      }
    },
    {
      "id":"ID_CEC-21-4790|ST_1|CODE_09005|SX_M|RISK_3|AGE_30|SES_1|SCO_3|CD4_1|DRUG_1|MET_NA|APP_1|RES_1|REC_0|VEN_1|CL_321|NAT_mex|2021-09-08",
      "cluster":326,
      "patient_attributes":{
        "ehars_uid":"ID_CEC-21-4790|ST_1|CODE_09005|SX_M|RISK_3|AGE_30|SES_1|SCO_3|CD4_1|DRUG_1|MET_NA|APP_1|RES_1|REC_0|VEN_1|CL_321|NAT_mex|2021-09-08",
        "ST":"ST_1",
        "RISK":"RISK_3",
        "MET":"MET_NA",
        "NAT":"NAT_mex"
      }
    },
    {
      "id":"ID_CEC-22-7392|ST_1|CODE_09012|SX_M|RISK_3|AGE_29|SES_2|SCO_2|CD4_1|DRUG_1|MET_NA|APP_1|RES_1|REC_0|VEN_1|CL_321|NAT_mex|2022-05-04",
      "cluster":326,
      "patient_attributes":{
        "ehars_uid":"ID_CEC-22-7392|ST_1|CODE_09012|SX_M|RISK_3|AGE_29|SES_2|SCO_2|CD4_1|DRUG_1|MET_NA|APP_1|RES_1|REC_0|VEN_1|CL_321|NAT_mex|2022-05-04",
        "ST":"ST_1",
        "RISK":"RISK_3",
        "MET":"MET_NA",
        "NAT":"NAT_mex"
      }
    },
    {
      "id":"ID_CEC-20-1642|ST_1|CODE_09007|SX_M|RISK_3|AGE_38|SES_2|SCO_2|CD4_2|DRUG_1|MET_NA|APP_0|RES_1|REC_0|VEN_0|CL_347|NAT_mex|2020-10-07",
      "cluster":327,
      "patient_attributes":{
        "ehars_uid":"ID_CEC-20-1642|ST_1|CODE_09007|SX_M|RISK_3|AGE_38|SES_2|SCO_2|CD4_2|DRUG_1|MET_NA|APP_0|RES_1|REC_0|VEN_0|CL_347|NAT_mex|2020-10-07",
        "ST":"ST_1",
        "RISK":"RISK_3",
        "MET":"MET_NA",
        "NAT":"NAT_mex"
      }
    },
    {
      "id":"ID_CEC-22-8165|ST_1|CODE_09002|SX_M|RISK_NA|AGE_27|SES_NA|SCO_NA|CD4_1|DRUG_NA|MET_NA|APP_NA|RES_1|REC_0|VEN_NA|CL_NA|NAT_NA|2022-07-01",
      "cluster":327,
      "patient_attributes":{
        "ehars_uid":"ID_CEC-22-8165|ST_1|CODE_09002|SX_M|RISK_NA|AGE_27|SES_NA|SCO_NA|CD4_1|DRUG_NA|MET_NA|APP_NA|RES_1|REC_0|VEN_NA|CL_NA|NAT_NA|2022-07-01",
        "ST":"ST_1",
        "RISK":"RISK_NA",
        "MET":"MET_NA",
        "NAT":"NAT_NA"
      }
    },
    {
      "id":"ID_CEC-19-0907|ST_1|CODE_07106|SX_M|RISK_NA|AGE_35|SES_NA|SCO_NA|CD4_2|DRUG_NA|MET_NA|APP_NA|RES_1|REC_0|VEN_NA|CL_347|NAT_NA|2019-11-27",
      "cluster":327,
      "patient_attributes":{
        "ehars_uid":"ID_CEC-19-0907|ST_1|CODE_07106|SX_M|RISK_NA|AGE_35|SES_NA|SCO_NA|CD4_2|DRUG_NA|MET_NA|APP_NA|RES_1|REC_0|VEN_NA|CL_347|NAT_NA|2019-11-27",
        "ST":"ST_1",
        "RISK":"RISK_NA",
        "MET":"MET_NA",
        "NAT":"NAT_NA"
      }
    },
    {
      "id":"ID_CEC-21-2924|ST_1|CODE_09015|SX_M|RISK_3|AGE_19|SES_1|SCO_2|CD4_2|DRUG_1|MET_NA|APP_1|RES_1|REC_0|VEN_0|CL_291|NAT_mex|2021-03-10",
      "cluster":328,
      "patient_attributes":{
        "ehars_uid":"ID_CEC-21-2924|ST_1|CODE_09015|SX_M|RISK_3|AGE_19|SES_1|SCO_2|CD4_2|DRUG_1|MET_NA|APP_1|RES_1|REC_0|VEN_0|CL_291|NAT_mex|2021-03-10",
        "ST":"ST_1",
        "RISK":"RISK_3",
        "MET":"MET_NA",
        "NAT":"NAT_mex"
      }
    },
    {
      "id":"ID_CEC-22-6266|ST_1|CODE_09006|SX_M|RISK_3|AGE_28|SES_1|SCO_3|CD4_2|DRUG_1|MET_NA|APP_1|RES_1|REC_0|VEN_1|CL_291|NAT_NA|2022-01-27",
      "cluster":328,
      "patient_attributes":{
        "ehars_uid":"ID_CEC-22-6266|ST_1|CODE_09006|SX_M|RISK_3|AGE_28|SES_1|SCO_3|CD4_2|DRUG_1|MET_NA|APP_1|RES_1|REC_0|VEN_1|CL_291|NAT_NA|2022-01-27",
        "ST":"ST_1",
        "RISK":"RISK_3",
        "MET":"MET_NA",
        "NAT":"NAT_NA"
      }
    },
    {
      "id":"ID_CEC-19-0911|ST_2|CODE_15057|SX_M|RISK_NA|AGE_24|SES_NA|SCO_NA|CD4_2|DRUG_NA|MET_NA|APP_NA|RES_2|REC_0|VEN_NA|CL_291|NAT_NA|2019-11-27",
      "cluster":328,
      "patient_attributes":{
        "ehars_uid":"ID_CEC-19-0911|ST_2|CODE_15057|SX_M|RISK_NA|AGE_24|SES_NA|SCO_NA|CD4_2|DRUG_NA|MET_NA|APP_NA|RES_2|REC_0|VEN_NA|CL_291|NAT_NA|2019-11-27",
        "ST":"ST_2",
        "RISK":"RISK_NA",
        "MET":"MET_NA",
        "NAT":"NAT_NA"
      }
    },
    {
      "id":"ID_CEC-19-0949|ST_2|CODE_15057|SX_M|RISK_NA|AGE_26|SES_NA|SCO_NA|CD4_2|DRUG_NA|MET_NA|APP_NA|RES_5|REC_0|VEN_NA|CL_552|NAT_NA|2019-12-02",
      "cluster":329,
      "patient_attributes":{
        "ehars_uid":"ID_CEC-19-0949|ST_2|CODE_15057|SX_M|RISK_NA|AGE_26|SES_NA|SCO_NA|CD4_2|DRUG_NA|MET_NA|APP_NA|RES_5|REC_0|VEN_NA|CL_552|NAT_NA|2019-12-02",
        "ST":"ST_2",
        "RISK":"RISK_NA",
        "MET":"MET_NA",
        "NAT":"NAT_NA"
      }
    },
    {
      "id":"ID_CEC-22-6604|ST_2|CODE_15122|SX_M|RISK_3|AGE_32|SES_2|SCO_2|CD4_1|DRUG_1|MET_NA|APP_1|RES_5|REC_0|VEN_1|CL_552|NAT_mex|2022-02-25",
      "cluster":329,
      "patient_attributes":{
        "ehars_uid":"ID_CEC-22-6604|ST_2|CODE_15122|SX_M|RISK_3|AGE_32|SES_2|SCO_2|CD4_1|DRUG_1|MET_NA|APP_1|RES_5|REC_0|VEN_1|CL_552|NAT_mex|2022-02-25",
        "ST":"ST_2",
        "RISK":"RISK_3",
        "MET":"MET_NA",
        "NAT":"NAT_mex"
      }
    },
    {
      "id":"ID_CEC-22-7592|ST_1|CODE_09007|SX_M|RISK_3|AGE_24|SES_2|SCO_2|CD4_2|DRUG_0|MET_NA|APP_1|RES_5|REC_0|VEN_1|CL_552|NAT_mex|2022-05-19",
      "cluster":329,
      "patient_attributes":{
        "ehars_uid":"ID_CEC-22-7592|ST_1|CODE_09007|SX_M|RISK_3|AGE_24|SES_2|SCO_2|CD4_2|DRUG_0|MET_NA|APP_1|RES_5|REC_0|VEN_1|CL_552|NAT_mex|2022-05-19",
        "ST":"ST_1",
        "RISK":"RISK_3",
        "MET":"MET_NA",
        "NAT":"NAT_mex"
      }
    },
    {
      "id":"ID_CEC-22-5973|ST_1|CODE_09014|SX_M|RISK_3|AGE_39|SES_2|SCO_3|CD4_2|DRUG_0|MET_NA|APP_0|RES_1|REC_0|VEN_0|CL_100|NAT_mex|2022-01-04",
      "cluster":330,
      "patient_attributes":{
        "ehars_uid":"ID_CEC-22-5973|ST_1|CODE_09014|SX_M|RISK_3|AGE_39|SES_2|SCO_3|CD4_2|DRUG_0|MET_NA|APP_0|RES_1|REC_0|VEN_0|CL_100|NAT_mex|2022-01-04",
        "ST":"ST_1",
        "RISK":"RISK_3",
        "MET":"MET_NA",
        "NAT":"NAT_mex"
      }
    },
    {
      "id":"ID_CEC-22-8010|ST_2|CODE_15121|SX_M|RISK_3|AGE_23|SES_2|SCO_3|CD4_3|DRUG_0|MET_NA|APP_1|RES_1|REC_0|VEN_0|CL_100|NAT_mex|2022-06-20",
      "cluster":330,
      "patient_attributes":{
        "ehars_uid":"ID_CEC-22-8010|ST_2|CODE_15121|SX_M|RISK_3|AGE_23|SES_2|SCO_3|CD4_3|DRUG_0|MET_NA|APP_1|RES_1|REC_0|VEN_0|CL_100|NAT_mex|2022-06-20",
        "ST":"ST_2",
        "RISK":"RISK_3",
        "MET":"MET_NA",
        "NAT":"NAT_mex"
      }
    },
    {
      "id":"ID_CEC-19-0993|ST_1|CODE_09014|SX_M|RISK_NA|AGE_30|SES_NA|SCO_NA|CD4_1|DRUG_NA|MET_NA|APP_NA|RES_1|REC_0|VEN_NA|CL_100|NAT_NA|2019-12-09",
      "cluster":330,
      "patient_attributes":{
        "ehars_uid":"ID_CEC-19-0993|ST_1|CODE_09014|SX_M|RISK_NA|AGE_30|SES_NA|SCO_NA|CD4_1|DRUG_NA|MET_NA|APP_NA|RES_1|REC_0|VEN_NA|CL_100|NAT_NA|2019-12-09",
        "ST":"ST_1",
        "RISK":"RISK_NA",
        "MET":"MET_NA",
        "NAT":"NAT_NA"
      }
    },
    {
      "id":"ID_CEC-21-4284|ST_2|CODE_15037|SX_M|RISK_3|AGE_27|SES_2|SCO_2|CD4_1|DRUG_1|MET_NA|APP_1|RES_1|REC_0|VEN_1|CL_553|NAT_mex|2021-07-12",
      "cluster":331,
      "patient_attributes":{
        "ehars_uid":"ID_CEC-21-4284|ST_2|CODE_15037|SX_M|RISK_3|AGE_27|SES_2|SCO_2|CD4_1|DRUG_1|MET_NA|APP_1|RES_1|REC_0|VEN_1|CL_553|NAT_mex|2021-07-12",
        "ST":"ST_2",
        "RISK":"RISK_3",
        "MET":"MET_NA",
        "NAT":"NAT_mex"
      }
    },
    {
      "id":"ID_CEC-21-4324|ST_1|CODE_09015|SX_M|RISK_3|AGE_59|SES_1|SCO_3|CD4_1|DRUG_0|MET_NA|APP_1|RES_2|REC_0|VEN_1|CL_553|NAT_mex|2021-07-15",
      "cluster":331,
      "patient_attributes":{
        "ehars_uid":"ID_CEC-21-4324|ST_1|CODE_09015|SX_M|RISK_3|AGE_59|SES_1|SCO_3|CD4_1|DRUG_0|MET_NA|APP_1|RES_2|REC_0|VEN_1|CL_553|NAT_mex|2021-07-15",
        "ST":"ST_1",
        "RISK":"RISK_3",
        "MET":"MET_NA",
        "NAT":"NAT_mex"
      }
    },
    {
      "id":"ID_CEC-19-1005|ST_1|CODE_07106|SX_M|RISK_NA|AGE_25|SES_NA|SCO_NA|CD4_2|DRUG_NA|MET_NA|APP_NA|RES_2|REC_0|VEN_NA|CL_553|NAT_NA|2019-12-09",
      "cluster":331,
      "patient_attributes":{
        "ehars_uid":"ID_CEC-19-1005|ST_1|CODE_07106|SX_M|RISK_NA|AGE_25|SES_NA|SCO_NA|CD4_2|DRUG_NA|MET_NA|APP_NA|RES_2|REC_0|VEN_NA|CL_553|NAT_NA|2019-12-09",
        "ST":"ST_1",
        "RISK":"RISK_NA",
        "MET":"MET_NA",
        "NAT":"NAT_NA"
      }
    },
    {
      "id":"ID_CEC-21-2426|ST_1|CODE_09005|SX_M|RISK_3|AGE_38|SES_2|SCO_2|CD4_2|DRUG_1|MET_NA|APP_1|RES_5|REC_1|VEN_0|CL_554|NAT_mex|2021-01-20",
      "cluster":332,
      "patient_attributes":{
        "ehars_uid":"ID_CEC-21-2426|ST_1|CODE_09005|SX_M|RISK_3|AGE_38|SES_2|SCO_2|CD4_2|DRUG_1|MET_NA|APP_1|RES_5|REC_1|VEN_0|CL_554|NAT_mex|2021-01-20",
        "ST":"ST_1",
        "RISK":"RISK_3",
        "MET":"MET_NA",
        "NAT":"NAT_mex"
      }
    },
    {
      "id":"ID_CEC-22-6168|ST_1|CODE_09005|SX_M|RISK_3|AGE_27|SES_1|SCO_3|CD4_1|DRUG_1|MET_NA|APP_1|RES_5|REC_0|VEN_1|CL_554|NAT_mex|2022-01-18",
      "cluster":332,
      "patient_attributes":{
        "ehars_uid":"ID_CEC-22-6168|ST_1|CODE_09005|SX_M|RISK_3|AGE_27|SES_1|SCO_3|CD4_1|DRUG_1|MET_NA|APP_1|RES_5|REC_0|VEN_1|CL_554|NAT_mex|2022-01-18",
        "ST":"ST_1",
        "RISK":"RISK_3",
        "MET":"MET_NA",
        "NAT":"NAT_mex"
      }
    },
    {
      "id":"ID_CEC-19-1015|ST_1|CODE_09005|SX_M|RISK_NA|AGE_25|SES_NA|SCO_NA|CD4_2|DRUG_NA|MET_NA|APP_NA|RES_5|REC_NA|VEN_NA|CL_554|NAT_NA|2019-12-09",
      "cluster":332,
      "patient_attributes":{
        "ehars_uid":"ID_CEC-19-1015|ST_1|CODE_09005|SX_M|RISK_NA|AGE_25|SES_NA|SCO_NA|CD4_2|DRUG_NA|MET_NA|APP_NA|RES_5|REC_NA|VEN_NA|CL_554|NAT_NA|2019-12-09",
        "ST":"ST_1",
        "RISK":"RISK_NA",
        "MET":"MET_NA",
        "NAT":"NAT_NA"
      }
    },
    {
      "id":"ID_CEC-22-6357|ST_2|CODE_15081|SX_M|RISK_3|AGE_29|SES_2|SCO_2|CD4_1|DRUG_0|MET_NA|APP_0|RES_2|REC_0|VEN_0|CL_374|NAT_mex|2022-02-02",
      "cluster":333,
      "patient_attributes":{
        "ehars_uid":"ID_CEC-22-6357|ST_2|CODE_15081|SX_M|RISK_3|AGE_29|SES_2|SCO_2|CD4_1|DRUG_0|MET_NA|APP_0|RES_2|REC_0|VEN_0|CL_374|NAT_mex|2022-02-02",
        "ST":"ST_2",
        "RISK":"RISK_3",
        "MET":"MET_NA",
        "NAT":"NAT_mex"
      }
    },
    {
      "id":"ID_CEC-22-8619|ST_1|CODE_09007|SX_M|RISK_3|AGE_61|SES_2|SCO_3|CD4_1|DRUG_1|MET_NA|APP_0|RES_1|REC_0|VEN_0|CL_NA|NAT_mex|2022-08-15",
      "cluster":333,
      "patient_attributes":{
        "ehars_uid":"ID_CEC-22-8619|ST_1|CODE_09007|SX_M|RISK_3|AGE_61|SES_2|SCO_3|CD4_1|DRUG_1|MET_NA|APP_0|RES_1|REC_0|VEN_0|CL_NA|NAT_mex|2022-08-15",
        "ST":"ST_1",
        "RISK":"RISK_3",
        "MET":"MET_NA",
        "NAT":"NAT_mex"
      }
    },
    {
      "id":"ID_CEC-19-1031|ST_1|CODE_09008|SX_M|RISK_NA|AGE_26|SES_NA|SCO_NA|CD4_2|DRUG_NA|MET_NA|APP_NA|RES_1|REC_NA|VEN_NA|CL_374|NAT_NA|2019-12-11",
      "cluster":333,
      "patient_attributes":{
        "ehars_uid":"ID_CEC-19-1031|ST_1|CODE_09008|SX_M|RISK_NA|AGE_26|SES_NA|SCO_NA|CD4_2|DRUG_NA|MET_NA|APP_NA|RES_1|REC_NA|VEN_NA|CL_374|NAT_NA|2019-12-11",
        "ST":"ST_1",
        "RISK":"RISK_NA",
        "MET":"MET_NA",
        "NAT":"NAT_NA"
      }
    },
    {
      "id":"ID_CEC-21-5281|ST_2|CODE_15057|SX_M|RISK_3|AGE_27|SES_2|SCO_2|CD4_1|DRUG_0|MET_NA|APP_1|RES_1|REC_0|VEN_1|CL_469|NAT_mex|2021-10-20",
      "cluster":334,
      "patient_attributes":{
        "ehars_uid":"ID_CEC-21-5281|ST_2|CODE_15057|SX_M|RISK_3|AGE_27|SES_2|SCO_2|CD4_1|DRUG_0|MET_NA|APP_1|RES_1|REC_0|VEN_1|CL_469|NAT_mex|2021-10-20",
        "ST":"ST_2",
        "RISK":"RISK_3",
        "MET":"MET_NA",
        "NAT":"NAT_mex"
      }
    },
    {
      "id":"ID_CEC-21-4273|ST_1|CODE_09002|SX_F|RISK_4|AGE_31|SES_2|SCO_2|CD4_1|DRUG_0|MET_NA|APP_NA|RES_1|REC_0|VEN_NA|CL_469|NAT_mex|2021-07-12",
      "cluster":334,
      "patient_attributes":{
        "ehars_uid":"ID_CEC-21-4273|ST_1|CODE_09002|SX_F|RISK_4|AGE_31|SES_2|SCO_2|CD4_1|DRUG_0|MET_NA|APP_NA|RES_1|REC_0|VEN_NA|CL_469|NAT_mex|2021-07-12",
        "ST":"ST_1",
        "RISK":"RISK_4",
        "MET":"MET_NA",
        "NAT":"NAT_mex"
      }
    },
    {
      "id":"ID_CEC-20-0001|ST_1|CODE_09016|SX_M|RISK_NA|AGE_25|SES_NA|SCO_NA|CD4_3|DRUG_NA|MET_NA|APP_NA|RES_1|REC_0|VEN_NA|CL_469|NAT_NA|2019-12-04",
      "cluster":334,
      "patient_attributes":{
        "ehars_uid":"ID_CEC-20-0001|ST_1|CODE_09016|SX_M|RISK_NA|AGE_25|SES_NA|SCO_NA|CD4_3|DRUG_NA|MET_NA|APP_NA|RES_1|REC_0|VEN_NA|CL_469|NAT_NA|2019-12-04",
        "ST":"ST_1",
        "RISK":"RISK_NA",
        "MET":"MET_NA",
        "NAT":"NAT_NA"
      }
    },
    {
      "id":"ID_CEC-22-7002|ST_1|CODE_09005|SX_M|RISK_3|AGE_36|SES_2|SCO_3|CD4_1|DRUG_1|MET_NA|APP_1|RES_1|REC_0|VEN_0|CL_578|NAT_mex|2022-03-30",
      "cluster":335,
      "patient_attributes":{
        "ehars_uid":"ID_CEC-22-7002|ST_1|CODE_09005|SX_M|RISK_3|AGE_36|SES_2|SCO_3|CD4_1|DRUG_1|MET_NA|APP_1|RES_1|REC_0|VEN_0|CL_578|NAT_mex|2022-03-30",
        "ST":"ST_1",
        "RISK":"RISK_3",
        "MET":"MET_NA",
        "NAT":"NAT_mex"
      }
    },
    {
      "id":"ID_CEC-22-7280|ST_1|CODE_09006|SX_M|RISK_NA|AGE_23|SES_1|SCO_2|CD4_1|DRUG_NA|MET_NA|APP_NA|RES_1|REC_0|VEN_NA|CL_578|NAT_mex|2022-04-26",
      "cluster":335,
      "patient_attributes":{
        "ehars_uid":"ID_CEC-22-7280|ST_1|CODE_09006|SX_M|RISK_NA|AGE_23|SES_1|SCO_2|CD4_1|DRUG_NA|MET_NA|APP_NA|RES_1|REC_0|VEN_NA|CL_578|NAT_mex|2022-04-26",
        "ST":"ST_1",
        "RISK":"RISK_NA",
        "MET":"MET_NA",
        "NAT":"NAT_mex"
      }
    },
    {
      "id":"ID_CEC-20-0902|ST_1|CODE_09014|SX_M|RISK_3|AGE_28|SES_2|SCO_2|CD4_2|DRUG_1|MET_NA|APP_0|RES_1|REC_0|VEN_0|CL_578|NAT_mex|2020-07-13",
      "cluster":335,
      "patient_attributes":{
        "ehars_uid":"ID_CEC-20-0902|ST_1|CODE_09014|SX_M|RISK_3|AGE_28|SES_2|SCO_2|CD4_2|DRUG_1|MET_NA|APP_0|RES_1|REC_0|VEN_0|CL_578|NAT_mex|2020-07-13",
        "ST":"ST_1",
        "RISK":"RISK_3",
        "MET":"MET_NA",
        "NAT":"NAT_mex"
      }
    },
    {
      "id":"ID_CEC-20-0908|ST_2|CODE_15121|SX_M|RISK_3|AGE_30|SES_1|SCO_2|CD4_1|DRUG_0|MET_NA|APP_0|RES_2|REC_0|VEN_0|CL_579|NAT_mex|2020-07-13",
      "cluster":336,
      "patient_attributes":{
        "ehars_uid":"ID_CEC-20-0908|ST_2|CODE_15121|SX_M|RISK_3|AGE_30|SES_1|SCO_2|CD4_1|DRUG_0|MET_NA|APP_0|RES_2|REC_0|VEN_0|CL_579|NAT_mex|2020-07-13",
        "ST":"ST_2",
        "RISK":"RISK_3",
        "MET":"MET_NA",
        "NAT":"NAT_mex"
      }
    },
    {
      "id":"ID_CEC-22-6041|ST_1|CODE_09007|SX_M|RISK_3|AGE_36|SES_2|SCO_2|CD4_1|DRUG_0|MET_NA|APP_0|RES_1|REC_0|VEN_0|CL_579|NAT_mex|2022-01-10",
      "cluster":336,
      "patient_attributes":{
        "ehars_uid":"ID_CEC-22-6041|ST_1|CODE_09007|SX_M|RISK_3|AGE_36|SES_2|SCO_2|CD4_1|DRUG_0|MET_NA|APP_0|RES_1|REC_0|VEN_0|CL_579|NAT_mex|2022-01-10",
        "ST":"ST_1",
        "RISK":"RISK_3",
        "MET":"MET_NA",
        "NAT":"NAT_mex"
      }
    },
    {
      "id":"ID_CEC-22-7471|ST_1|CODE_09010|SX_M|RISK_3|AGE_37|SES_1|SCO_2|CD4_1|DRUG_1|MET_NA|APP_0|RES_2|REC_0|VEN_0|CL_579|NAT_mex|2022-05-11",
      "cluster":336,
      "patient_attributes":{
        "ehars_uid":"ID_CEC-22-7471|ST_1|CODE_09010|SX_M|RISK_3|AGE_37|SES_1|SCO_2|CD4_1|DRUG_1|MET_NA|APP_0|RES_2|REC_0|VEN_0|CL_579|NAT_mex|2022-05-11",
        "ST":"ST_1",
        "RISK":"RISK_3",
        "MET":"MET_NA",
        "NAT":"NAT_mex"
      }
    },
    {
      "id":"ID_CEC-21-3638|ST_1|CODE_09007|SX_M|RISK_3|AGE_43|SES_1|SCO_3|CD4_1|DRUG_1|MET_1|APP_1|RES_1|REC_0|VEN_1|CL_481|NAT_mex|2021-05-13",
      "cluster":337,
      "patient_attributes":{
        "ehars_uid":"ID_CEC-21-3638|ST_1|CODE_09007|SX_M|RISK_3|AGE_43|SES_1|SCO_3|CD4_1|DRUG_1|MET_1|APP_1|RES_1|REC_0|VEN_1|CL_481|NAT_mex|2021-05-13",
        "ST":"ST_1",
        "RISK":"RISK_3",
        "MET":"MET_1",
        "NAT":"NAT_mex"
      }
    },
    {
      "id":"ID_CEC-22-7079|ST_1|CODE_09003|SX_M|RISK_3|AGE_29|SES_2|SCO_3|CD4_1|DRUG_1|MET_NA|APP_1|RES_1|REC_0|VEN_NA|CL_481|NAT_mex|2022-04-06",
      "cluster":337,
      "patient_attributes":{
        "ehars_uid":"ID_CEC-22-7079|ST_1|CODE_09003|SX_M|RISK_3|AGE_29|SES_2|SCO_3|CD4_1|DRUG_1|MET_NA|APP_1|RES_1|REC_0|VEN_NA|CL_481|NAT_mex|2022-04-06",
        "ST":"ST_1",
        "RISK":"RISK_3",
        "MET":"MET_NA",
        "NAT":"NAT_mex"
      }
    },
    {
      "id":"ID_CEC-20-0964|ST_1|CODE_09010|SX_M|RISK_3|AGE_19|SES_1|SCO_2|CD4_2|DRUG_0|MET_NA|APP_1|RES_1|REC_0|VEN_0|CL_481|NAT_mex|2020-07-20",
      "cluster":337,
      "patient_attributes":{
        "ehars_uid":"ID_CEC-20-0964|ST_1|CODE_09010|SX_M|RISK_3|AGE_19|SES_1|SCO_2|CD4_2|DRUG_0|MET_NA|APP_1|RES_1|REC_0|VEN_0|CL_481|NAT_mex|2020-07-20",
        "ST":"ST_1",
        "RISK":"RISK_3",
        "MET":"MET_NA",
        "NAT":"NAT_mex"
      }
    },
    {
      "id":"ID_CEC-20-1132|ST_1|CODE_09003|SX_M|RISK_3|AGE_41|SES_2|SCO_3|CD4_2|DRUG_0|MET_NA|APP_1|RES_1|REC_0|VEN_0|CL_585|NAT_mex|2020-08-13",
      "cluster":338,
      "patient_attributes":{
        "ehars_uid":"ID_CEC-20-1132|ST_1|CODE_09003|SX_M|RISK_3|AGE_41|SES_2|SCO_3|CD4_2|DRUG_0|MET_NA|APP_1|RES_1|REC_0|VEN_0|CL_585|NAT_mex|2020-08-13",
        "ST":"ST_1",
        "RISK":"RISK_3",
        "MET":"MET_NA",
        "NAT":"NAT_mex"
      }
    },
    {
      "id":"ID_CEC-21-2907|ST_1|CODE_09003|SX_M|RISK_3|AGE_34|SES_2|SCO_3|CD4_1|DRUG_0|MET_NA|APP_1|RES_1|REC_0|VEN_0|CL_585|NAT_mex|2021-03-09",
      "cluster":338,
      "patient_attributes":{
        "ehars_uid":"ID_CEC-21-2907|ST_1|CODE_09003|SX_M|RISK_3|AGE_34|SES_2|SCO_3|CD4_1|DRUG_0|MET_NA|APP_1|RES_1|REC_0|VEN_0|CL_585|NAT_mex|2021-03-09",
        "ST":"ST_1",
        "RISK":"RISK_3",
        "MET":"MET_NA",
        "NAT":"NAT_mex"
      }
    },
    {
      "id":"ID_CEC-22-7001|ST_1|CODE_09015|SX_M|RISK_3|AGE_30|SES_2|SCO_3|CD4_1|DRUG_0|MET_NA|APP_1|RES_1|REC_0|VEN_0|CL_585|NAT_mex|2022-03-30",
      "cluster":338,
      "patient_attributes":{
        "ehars_uid":"ID_CEC-22-7001|ST_1|CODE_09015|SX_M|RISK_3|AGE_30|SES_2|SCO_3|CD4_1|DRUG_0|MET_NA|APP_1|RES_1|REC_0|VEN_0|CL_585|NAT_mex|2022-03-30",
        "ST":"ST_1",
        "RISK":"RISK_3",
        "MET":"MET_NA",
        "NAT":"NAT_mex"
      }
    },
    {
      "id":"ID_CEC-20-1138|ST_1|CODE_09005|SX_M|RISK_3|AGE_27|SES_2|SCO_2|CD4_2|DRUG_0|MET_NA|APP_1|RES_1|REC_1|VEN_0|CL_587|NAT_mex|2020-08-13",
      "cluster":339,
      "patient_attributes":{
        "ehars_uid":"ID_CEC-20-1138|ST_1|CODE_09005|SX_M|RISK_3|AGE_27|SES_2|SCO_2|CD4_2|DRUG_0|MET_NA|APP_1|RES_1|REC_1|VEN_0|CL_587|NAT_mex|2020-08-13",
        "ST":"ST_1",
        "RISK":"RISK_3",
        "MET":"MET_NA",
        "NAT":"NAT_mex"
      }
    },
    {
      "id":"ID_CEC-21-2885|ST_1|CODE_09005|SX_M|RISK_3|AGE_24|SES_2|SCO_2|CD4_1|DRUG_0|MET_NA|APP_1|RES_2|REC_0|VEN_1|CL_587|NAT_mex|2021-03-08",
      "cluster":339,
      "patient_attributes":{
        "ehars_uid":"ID_CEC-21-2885|ST_1|CODE_09005|SX_M|RISK_3|AGE_24|SES_2|SCO_2|CD4_1|DRUG_0|MET_NA|APP_1|RES_2|REC_0|VEN_1|CL_587|NAT_mex|2021-03-08",
        "ST":"ST_1",
        "RISK":"RISK_3",
        "MET":"MET_NA",
        "NAT":"NAT_mex"
      }
    },
    {
      "id":"ID_CEC-22-7584|ST_1|CODE_09016|SX_M|RISK_3|AGE_23|SES_1|SCO_2|CD4_1|DRUG_1|MET_NA|APP_0|RES_1|REC_0|VEN_1|CL_587|NAT_mex|2022-05-19",
      "cluster":339,
      "patient_attributes":{
        "ehars_uid":"ID_CEC-22-7584|ST_1|CODE_09016|SX_M|RISK_3|AGE_23|SES_1|SCO_2|CD4_1|DRUG_1|MET_NA|APP_0|RES_1|REC_0|VEN_1|CL_587|NAT_mex|2022-05-19",
        "ST":"ST_1",
        "RISK":"RISK_3",
        "MET":"MET_NA",
        "NAT":"NAT_mex"
      }
    },
    {
      "id":"ID_CEC-20-1167|ST_1|CODE_09015|SX_M|RISK_3|AGE_31|SES_2|SCO_3|CD4_2|DRUG_1|MET_NA|APP_1|RES_1|REC_0|VEN_0|CL_292|NAT_mex|2020-08-14",
      "cluster":340,
      "patient_attributes":{
        "ehars_uid":"ID_CEC-20-1167|ST_1|CODE_09015|SX_M|RISK_3|AGE_31|SES_2|SCO_3|CD4_2|DRUG_1|MET_NA|APP_1|RES_1|REC_0|VEN_0|CL_292|NAT_mex|2020-08-14",
        "ST":"ST_1",
        "RISK":"RISK_3",
        "MET":"MET_NA",
        "NAT":"NAT_mex"
      }
    },
    {
      "id":"ID_CEC-20-1421|ST_1|CODE_09014|SX_M|RISK_3|AGE_29|SES_2|SCO_3|CD4_2|DRUG_1|MET_NA|APP_1|RES_1|REC_0|VEN_0|CL_292|NAT_mex|2020-09-11",
      "cluster":340,
      "patient_attributes":{
        "ehars_uid":"ID_CEC-20-1421|ST_1|CODE_09014|SX_M|RISK_3|AGE_29|SES_2|SCO_3|CD4_2|DRUG_1|MET_NA|APP_1|RES_1|REC_0|VEN_0|CL_292|NAT_mex|2020-09-11",
        "ST":"ST_1",
        "RISK":"RISK_3",
        "MET":"MET_NA",
        "NAT":"NAT_mex"
      }
    },
    {
      "id":"ID_CEC-21-3234|ST_1|CODE_09004|SX_M|RISK_NA|AGE_30|SES_2|SCO_3|CD4_1|DRUG_NA|MET_NA|APP_NA|RES_3|REC_0|VEN_NA|CL_292|NAT_mex|2021-04-09",
      "cluster":340,
      "patient_attributes":{
        "ehars_uid":"ID_CEC-21-3234|ST_1|CODE_09004|SX_M|RISK_NA|AGE_30|SES_2|SCO_3|CD4_1|DRUG_NA|MET_NA|APP_NA|RES_3|REC_0|VEN_NA|CL_292|NAT_mex|2021-04-09",
        "ST":"ST_1",
        "RISK":"RISK_NA",
        "MET":"MET_NA",
        "NAT":"NAT_mex"
      }
    },
    {
      "id":"ID_CEC-20-1179|ST_1|CODE_09010|SX_M|RISK_3|AGE_25|SES_2|SCO_2|CD4_1|DRUG_1|MET_NA|APP_1|RES_1|REC_0|VEN_0|CL_588|NAT_mex|2020-08-17",
      "cluster":341,
      "patient_attributes":{
        "ehars_uid":"ID_CEC-20-1179|ST_1|CODE_09010|SX_M|RISK_3|AGE_25|SES_2|SCO_2|CD4_1|DRUG_1|MET_NA|APP_1|RES_1|REC_0|VEN_0|CL_588|NAT_mex|2020-08-17",
        "ST":"ST_1",
        "RISK":"RISK_3",
        "MET":"MET_NA",
        "NAT":"NAT_mex"
      }
    },
    {
      "id":"ID_CEC-21-2964|ST_1|CODE_09010|SX_M|RISK_3|AGE_26|SES_2|SCO_2|CD4_1|DRUG_1|MET_NA|APP_0|RES_1|REC_0|VEN_NA|CL_588|NAT_mex|2021-03-12",
      "cluster":341,
      "patient_attributes":{
        "ehars_uid":"ID_CEC-21-2964|ST_1|CODE_09010|SX_M|RISK_3|AGE_26|SES_2|SCO_2|CD4_1|DRUG_1|MET_NA|APP_0|RES_1|REC_0|VEN_NA|CL_588|NAT_mex|2021-03-12",
        "ST":"ST_1",
        "RISK":"RISK_3",
        "MET":"MET_NA",
        "NAT":"NAT_mex"
      }
    },
    {
      "id":"ID_CEC-21-5023|ST_1|CODE_09008|SX_M|RISK_3|AGE_21|SES_2|SCO_2|CD4_1|DRUG_0|MET_NA|APP_0|RES_1|REC_0|VEN_0|CL_588|NAT_mex|2021-09-29",
      "cluster":341,
      "patient_attributes":{
        "ehars_uid":"ID_CEC-21-5023|ST_1|CODE_09008|SX_M|RISK_3|AGE_21|SES_2|SCO_2|CD4_1|DRUG_0|MET_NA|APP_0|RES_1|REC_0|VEN_0|CL_588|NAT_mex|2021-09-29",
        "ST":"ST_1",
        "RISK":"RISK_3",
        "MET":"MET_NA",
        "NAT":"NAT_mex"
      }
    },
    {
      "id":"ID_CEC-20-1211|ST_1|CODE_09007|SX_M|RISK_3|AGE_26|SES_1|SCO_2|CD4_2|DRUG_0|MET_NA|APP_1|RES_1|REC_0|VEN_1|CL_326|NAT_mex|2020-08-20",
      "cluster":342,
      "patient_attributes":{
        "ehars_uid":"ID_CEC-20-1211|ST_1|CODE_09007|SX_M|RISK_3|AGE_26|SES_1|SCO_2|CD4_2|DRUG_0|MET_NA|APP_1|RES_1|REC_0|VEN_1|CL_326|NAT_mex|2020-08-20",
        "ST":"ST_1",
        "RISK":"RISK_3",
        "MET":"MET_NA",
        "NAT":"NAT_mex"
      }
    },
    {
      "id":"ID_CEC-22-6409|ST_1|CODE_09016|SX_M|RISK_3|AGE_24|SES_1|SCO_3|CD4_3|DRUG_1|MET_NA|APP_1|RES_1|REC_0|VEN_0|CL_326|NAT_mex|2022-02-09",
      "cluster":342,
      "patient_attributes":{
        "ehars_uid":"ID_CEC-22-6409|ST_1|CODE_09016|SX_M|RISK_3|AGE_24|SES_1|SCO_3|CD4_3|DRUG_1|MET_NA|APP_1|RES_1|REC_0|VEN_0|CL_326|NAT_mex|2022-02-09",
        "ST":"ST_1",
        "RISK":"RISK_3",
        "MET":"MET_NA",
        "NAT":"NAT_mex"
      }
    },
    {
      "id":"ID_CEC-22-7374|ST_1|CODE_09007|SX_M|RISK_3|AGE_27|SES_2|SCO_2|CD4_2|DRUG_1|MET_NA|APP_1|RES_1|REC_0|VEN_0|CL_326|NAT_mex|2022-05-04",
      "cluster":342,
      "patient_attributes":{
        "ehars_uid":"ID_CEC-22-7374|ST_1|CODE_09007|SX_M|RISK_3|AGE_27|SES_2|SCO_2|CD4_2|DRUG_1|MET_NA|APP_1|RES_1|REC_0|VEN_0|CL_326|NAT_mex|2022-05-04",
        "ST":"ST_1",
        "RISK":"RISK_3",
        "MET":"MET_NA",
        "NAT":"NAT_mex"
      }
    },
    {
      "id":"ID_CEC-20-1296|ST_1|CODE_09005|SX_M|RISK_3|AGE_23|SES_2|SCO_2|CD4_1|DRUG_0|MET_NA|APP_1|RES_3|REC_0|VEN_0|CL_187|NAT_mex|2020-08-28",
      "cluster":343,
      "patient_attributes":{
        "ehars_uid":"ID_CEC-20-1296|ST_1|CODE_09005|SX_M|RISK_3|AGE_23|SES_2|SCO_2|CD4_1|DRUG_0|MET_NA|APP_1|RES_3|REC_0|VEN_0|CL_187|NAT_mex|2020-08-28",
        "ST":"ST_1",
        "RISK":"RISK_3",
        "MET":"MET_NA",
        "NAT":"NAT_mex"
      }
    },
    {
      "id":"ID_CEC-20-1298|ST_2|CODE_15104|SX_M|RISK_3|AGE_24|SES_2|SCO_3|CD4_1|DRUG_1|MET_NA|APP_1|RES_1|REC_0|VEN_0|CL_187|NAT_mex|2020-08-28",
      "cluster":343,
      "patient_attributes":{
        "ehars_uid":"ID_CEC-20-1298|ST_2|CODE_15104|SX_M|RISK_3|AGE_24|SES_2|SCO_3|CD4_1|DRUG_1|MET_NA|APP_1|RES_1|REC_0|VEN_0|CL_187|NAT_mex|2020-08-28",
        "ST":"ST_2",
        "RISK":"RISK_3",
        "MET":"MET_NA",
        "NAT":"NAT_mex"
      }
    },
    {
      "id":"ID_CEC-22-8180|ST_1|CODE_09004|SX_M|RISK_3|AGE_28|SES_2|SCO_2|CD4_1|DRUG_1|MET_NA|APP_1|RES_1|REC_0|VEN_0|CL_NA|NAT_mex|2022-07-04",
      "cluster":343,
      "patient_attributes":{
        "ehars_uid":"ID_CEC-22-8180|ST_1|CODE_09004|SX_M|RISK_3|AGE_28|SES_2|SCO_2|CD4_1|DRUG_1|MET_NA|APP_1|RES_1|REC_0|VEN_0|CL_NA|NAT_mex|2022-07-04",
        "ST":"ST_1",
        "RISK":"RISK_3",
        "MET":"MET_NA",
        "NAT":"NAT_mex"
      }
    },
    {
      "id":"ID_CEC-22-9018|ST_2|CODE_15033|SX_M|RISK_3|AGE_27|SES_2|SCO_3|CD4_2|DRUG_1|MET_NA|APP_1|RES_1|REC_0|VEN_1|CL_832|NAT_mex|2022-09-20",
      "cluster":344,
      "patient_attributes":{
        "ehars_uid":"ID_CEC-22-9018|ST_2|CODE_15033|SX_M|RISK_3|AGE_27|SES_2|SCO_3|CD4_2|DRUG_1|MET_NA|APP_1|RES_1|REC_0|VEN_1|CL_832|NAT_mex|2022-09-20",
        "ST":"ST_2",
        "RISK":"RISK_3",
        "MET":"MET_NA",
        "NAT":"NAT_mex"
      }
    },
    {
      "id":"ID_CEC-20-1313|ST_1|CODE_09015|SX_M|RISK_3|AGE_34|SES_2|SCO_3|CD4_3|DRUG_1|MET_NA|APP_0|RES_1|REC_0|VEN_0|CL_832|NAT_mex|2020-08-31",
      "cluster":344,
      "patient_attributes":{
        "ehars_uid":"ID_CEC-20-1313|ST_1|CODE_09015|SX_M|RISK_3|AGE_34|SES_2|SCO_3|CD4_3|DRUG_1|MET_NA|APP_0|RES_1|REC_0|VEN_0|CL_832|NAT_mex|2020-08-31",
        "ST":"ST_1",
        "RISK":"RISK_3",
        "MET":"MET_NA",
        "NAT":"NAT_mex"
      }
    },
    {
      "id":"ID_CEC-22-9401|ST_1|CODE_09010|SX_M|RISK_3|AGE_28|SES_2|SCO_2|CD4_2|DRUG_1|MET_NA|APP_1|RES_1|REC_0|VEN_0|CL_832|NAT_mex|2022-10-24",
      "cluster":344,
      "patient_attributes":{
        "ehars_uid":"ID_CEC-22-9401|ST_1|CODE_09010|SX_M|RISK_3|AGE_28|SES_2|SCO_2|CD4_2|DRUG_1|MET_NA|APP_1|RES_1|REC_0|VEN_0|CL_832|NAT_mex|2022-10-24",
        "ST":"ST_1",
        "RISK":"RISK_3",
        "MET":"MET_NA",
        "NAT":"NAT_mex"
      }
    },
    {
      "id":"ID_CEC-20-2231|ST_1|CODE_09016|SX_FT|RISK_4|AGE_28|SES_2|SCO_2|CD4_3|DRUG_1|MET_NA|APP_NA|RES_1|REC_0|VEN_NA|CL_35|NAT_mex|2020-12-08",
      "cluster":345,
      "patient_attributes":{
        "ehars_uid":"ID_CEC-20-2231|ST_1|CODE_09016|SX_FT|RISK_4|AGE_28|SES_2|SCO_2|CD4_3|DRUG_1|MET_NA|APP_NA|RES_1|REC_0|VEN_NA|CL_35|NAT_mex|2020-12-08",
        "ST":"ST_1",
        "RISK":"RISK_4",
        "MET":"MET_NA",
        "NAT":"NAT_mex"
      }
    },
    {
      "id":"ID_CEC-21-3668|ST_1|CODE_09005|SX_F|RISK_1|AGE_26|SES_2|SCO_2|CD4_1|DRUG_0|MET_NA|APP_NA|RES_1|REC_0|VEN_NA|CL_35|NAT_mex|2021-05-18",
      "cluster":345,
      "patient_attributes":{
        "ehars_uid":"ID_CEC-21-3668|ST_1|CODE_09005|SX_F|RISK_1|AGE_26|SES_2|SCO_2|CD4_1|DRUG_0|MET_NA|APP_NA|RES_1|REC_0|VEN_NA|CL_35|NAT_mex|2021-05-18",
        "ST":"ST_1",
        "RISK":"RISK_1",
        "MET":"MET_NA",
        "NAT":"NAT_mex"
      }
    },
    {
      "id":"ID_CEC-20-1325|ST_2|CODE_15109|SX_M|RISK_3|AGE_36|SES_1|SCO_3|CD4_1|DRUG_1|MET_NA|APP_1|RES_1|REC_0|VEN_1|CL_35|NAT_mex|2020-09-01",
      "cluster":345,
      "patient_attributes":{
        "ehars_uid":"ID_CEC-20-1325|ST_2|CODE_15109|SX_M|RISK_3|AGE_36|SES_1|SCO_3|CD4_1|DRUG_1|MET_NA|APP_1|RES_1|REC_0|VEN_1|CL_35|NAT_mex|2020-09-01",
        "ST":"ST_2",
        "RISK":"RISK_3",
        "MET":"MET_NA",
        "NAT":"NAT_mex"
      }
    },
    {
      "id":"ID_CEC-20-1386|ST_2|CODE_15033|SX_M|RISK_3|AGE_21|SES_2|SCO_2|CD4_2|DRUG_0|MET_NA|APP_0|RES_1|REC_1|VEN_0|CL_590|NAT_mex|2020-09-08",
      "cluster":346,
      "patient_attributes":{
        "ehars_uid":"ID_CEC-20-1386|ST_2|CODE_15033|SX_M|RISK_3|AGE_21|SES_2|SCO_2|CD4_2|DRUG_0|MET_NA|APP_0|RES_1|REC_1|VEN_0|CL_590|NAT_mex|2020-09-08",
        "ST":"ST_2",
        "RISK":"RISK_3",
        "MET":"MET_NA",
        "NAT":"NAT_mex"
      }
    },
    {
      "id":"ID_CEC-20-1401|ST_2|CODE_15033|SX_M|RISK_3|AGE_30|SES_1|SCO_2|CD4_1|DRUG_0|MET_NA|APP_1|RES_1|REC_0|VEN_0|CL_590|NAT_mex|2020-09-10",
      "cluster":346,
      "patient_attributes":{
        "ehars_uid":"ID_CEC-20-1401|ST_2|CODE_15033|SX_M|RISK_3|AGE_30|SES_1|SCO_2|CD4_1|DRUG_0|MET_NA|APP_1|RES_1|REC_0|VEN_0|CL_590|NAT_mex|2020-09-10",
        "ST":"ST_2",
        "RISK":"RISK_3",
        "MET":"MET_NA",
        "NAT":"NAT_mex"
      }
    },
    {
      "id":"ID_CEC-21-3959|ST_2|CODE_15033|SX_M|RISK_3|AGE_28|SES_1|SCO_2|CD4_1|DRUG_0|MET_NA|APP_0|RES_1|REC_0|VEN_0|CL_590|NAT_mex|2021-06-11",
      "cluster":346,
      "patient_attributes":{
        "ehars_uid":"ID_CEC-21-3959|ST_2|CODE_15033|SX_M|RISK_3|AGE_28|SES_1|SCO_2|CD4_1|DRUG_0|MET_NA|APP_0|RES_1|REC_0|VEN_0|CL_590|NAT_mex|2021-06-11",
        "ST":"ST_2",
        "RISK":"RISK_3",
        "MET":"MET_NA",
        "NAT":"NAT_mex"
      }
    },
    {
      "id":"ID_CEC-21-3484|ST_1|CODE_09014|SX_M|RISK_3|AGE_28|SES_2|SCO_2|CD4_2|DRUG_0|MET_NA|APP_1|RES_1|REC_0|VEN_0|CL_591|NAT_mex|2021-04-29",
      "cluster":347,
      "patient_attributes":{
        "ehars_uid":"ID_CEC-21-3484|ST_1|CODE_09014|SX_M|RISK_3|AGE_28|SES_2|SCO_2|CD4_2|DRUG_0|MET_NA|APP_1|RES_1|REC_0|VEN_0|CL_591|NAT_mex|2021-04-29",
        "ST":"ST_1",
        "RISK":"RISK_3",
        "MET":"MET_NA",
        "NAT":"NAT_mex"
      }
    },
    {
      "id":"ID_CEC-21-2777|ST_1|CODE_09014|SX_M|RISK_3|AGE_42|SES_2|SCO_2|CD4_2|DRUG_1|MET_NA|APP_1|RES_1|REC_1|VEN_0|CL_591|NAT_mex|2021-02-25",
      "cluster":347,
      "patient_attributes":{
        "ehars_uid":"ID_CEC-21-2777|ST_1|CODE_09014|SX_M|RISK_3|AGE_42|SES_2|SCO_2|CD4_2|DRUG_1|MET_NA|APP_1|RES_1|REC_1|VEN_0|CL_591|NAT_mex|2021-02-25",
        "ST":"ST_1",
        "RISK":"RISK_3",
        "MET":"MET_NA",
        "NAT":"NAT_mex"
      }
    },
    {
      "id":"ID_CEC-20-1387|ST_1|CODE_09003|SX_M|RISK_3|AGE_27|SES_2|SCO_3|CD4_3|DRUG_1|MET_NA|APP_1|RES_1|REC_0|VEN_1|CL_591|NAT_mex|2020-09-08",
      "cluster":347,
      "patient_attributes":{
        "ehars_uid":"ID_CEC-20-1387|ST_1|CODE_09003|SX_M|RISK_3|AGE_27|SES_2|SCO_3|CD4_3|DRUG_1|MET_NA|APP_1|RES_1|REC_0|VEN_1|CL_591|NAT_mex|2020-09-08",
        "ST":"ST_1",
        "RISK":"RISK_3",
        "MET":"MET_NA",
        "NAT":"NAT_mex"
      }
    },
    {
      "id":"ID_CEC-21-2458|ST_2|CODE_15013|SX_M|RISK_3|AGE_24|SES_2|SCO_3|CD4_2|DRUG_0|MET_NA|APP_0|RES_2|REC_1|VEN_0|CL_438|NAT_mex|2021-01-22",
      "cluster":348,
      "patient_attributes":{
        "ehars_uid":"ID_CEC-21-2458|ST_2|CODE_15013|SX_M|RISK_3|AGE_24|SES_2|SCO_3|CD4_2|DRUG_0|MET_NA|APP_0|RES_2|REC_1|VEN_0|CL_438|NAT_mex|2021-01-22",
        "ST":"ST_2",
        "RISK":"RISK_3",
        "MET":"MET_NA",
        "NAT":"NAT_mex"
      }
    },
    {
      "id":"ID_CEC-21-4277|ST_2|CODE_15013|SX_M|RISK_3|AGE_34|SES_2|SCO_3|CD4_3|DRUG_1|MET_NA|APP_1|RES_2|REC_0|VEN_0|CL_438|NAT_mex|2021-07-12",
      "cluster":348,
      "patient_attributes":{
        "ehars_uid":"ID_CEC-21-4277|ST_2|CODE_15013|SX_M|RISK_3|AGE_34|SES_2|SCO_3|CD4_3|DRUG_1|MET_NA|APP_1|RES_2|REC_0|VEN_0|CL_438|NAT_mex|2021-07-12",
        "ST":"ST_2",
        "RISK":"RISK_3",
        "MET":"MET_NA",
        "NAT":"NAT_mex"
      }
    },
    {
      "id":"ID_CEC-20-1400|ST_2|CODE_15013|SX_M|RISK_3|AGE_25|SES_1|SCO_2|CD4_1|DRUG_0|MET_NA|APP_1|RES_2|REC_0|VEN_0|CL_438|NAT_mex|2020-09-10",
      "cluster":348,
      "patient_attributes":{
        "ehars_uid":"ID_CEC-20-1400|ST_2|CODE_15013|SX_M|RISK_3|AGE_25|SES_1|SCO_2|CD4_1|DRUG_0|MET_NA|APP_1|RES_2|REC_0|VEN_0|CL_438|NAT_mex|2020-09-10",
        "ST":"ST_2",
        "RISK":"RISK_3",
        "MET":"MET_NA",
        "NAT":"NAT_mex"
      }
    },
    {
      "id":"ID_CEC-20-1436|ST_2|CODE_15033|SX_M|RISK_3|AGE_41|SES_1|SCO_1|CD4_1|DRUG_0|MET_NA|APP_1|RES_1|REC_0|VEN_1|CL_844|NAT_mex|2020-09-14",
      "cluster":349,
      "patient_attributes":{
        "ehars_uid":"ID_CEC-20-1436|ST_2|CODE_15033|SX_M|RISK_3|AGE_41|SES_1|SCO_1|CD4_1|DRUG_0|MET_NA|APP_1|RES_1|REC_0|VEN_1|CL_844|NAT_mex|2020-09-14",
        "ST":"ST_2",
        "RISK":"RISK_3",
        "MET":"MET_NA",
        "NAT":"NAT_mex"
      }
    },
    {
      "id":"ID_CEC-21-4812|ST_1|CODE_09007|SX_M|RISK_3|AGE_37|SES_1|SCO_3|CD4_2|DRUG_1|MET_NA|APP_0|RES_1|REC_0|VEN_1|CL_844|NAT_mex|2021-09-13",
      "cluster":349,
      "patient_attributes":{
        "ehars_uid":"ID_CEC-21-4812|ST_1|CODE_09007|SX_M|RISK_3|AGE_37|SES_1|SCO_3|CD4_2|DRUG_1|MET_NA|APP_0|RES_1|REC_0|VEN_1|CL_844|NAT_mex|2021-09-13",
        "ST":"ST_1",
        "RISK":"RISK_3",
        "MET":"MET_NA",
        "NAT":"NAT_mex"
      }
    },
    {
      "id":"ID_CEC-22-9197|ST_1|CODE_09015|SX_M|RISK_3|AGE_38|SES_2|SCO_2|CD4_1|DRUG_1|MET_NA|APP_1|RES_1|REC_0|VEN_0|CL_844|NAT_mex|2022-10-04",
      "cluster":349,
      "patient_attributes":{
        "ehars_uid":"ID_CEC-22-9197|ST_1|CODE_09015|SX_M|RISK_3|AGE_38|SES_2|SCO_2|CD4_1|DRUG_1|MET_NA|APP_1|RES_1|REC_0|VEN_0|CL_844|NAT_mex|2022-10-04",
        "ST":"ST_1",
        "RISK":"RISK_3",
        "MET":"MET_NA",
        "NAT":"NAT_mex"
      }
    },
    {
      "id":"ID_CEC-20-1446|ST_1|CODE_09015|SX_M|RISK_3|AGE_22|SES_2|SCO_2|CD4_2|DRUG_1|MET_1|APP_1|RES_1|REC_0|VEN_0|CL_594|NAT_mex|2020-09-15",
      "cluster":350,
      "patient_attributes":{
        "ehars_uid":"ID_CEC-20-1446|ST_1|CODE_09015|SX_M|RISK_3|AGE_22|SES_2|SCO_2|CD4_2|DRUG_1|MET_1|APP_1|RES_1|REC_0|VEN_0|CL_594|NAT_mex|2020-09-15",
        "ST":"ST_1",
        "RISK":"RISK_3",
        "MET":"MET_1",
        "NAT":"NAT_mex"
      }
    },
    {
      "id":"ID_CEC-22-7692|ST_2|CODE_15104|SX_M|RISK_3|AGE_26|SES_1|SCO_3|CD4_1|DRUG_0|MET_NA|APP_1|RES_1|REC_0|VEN_1|CL_594|NAT_mex|2022-05-26",
      "cluster":350,
      "patient_attributes":{
        "ehars_uid":"ID_CEC-22-7692|ST_2|CODE_15104|SX_M|RISK_3|AGE_26|SES_1|SCO_3|CD4_1|DRUG_0|MET_NA|APP_1|RES_1|REC_0|VEN_1|CL_594|NAT_mex|2022-05-26",
        "ST":"ST_2",
        "RISK":"RISK_3",
        "MET":"MET_NA",
        "NAT":"NAT_mex"
      }
    },
    {
      "id":"ID_CEC-22-8815|ST_1|CODE_09007|SX_M|RISK_2|AGE_48|SES_1|SCO_2|CD4_2|DRUG_0|MET_NA|APP_NA|RES_1|REC_0|VEN_0|CL_594|NAT_mex|2022-08-31",
      "cluster":350,
      "patient_attributes":{
        "ehars_uid":"ID_CEC-22-8815|ST_1|CODE_09007|SX_M|RISK_2|AGE_48|SES_1|SCO_2|CD4_2|DRUG_0|MET_NA|APP_NA|RES_1|REC_0|VEN_0|CL_594|NAT_mex|2022-08-31",
        "ST":"ST_1",
        "RISK":"RISK_2",
        "MET":"MET_NA",
        "NAT":"NAT_mex"
      }
    },
    {
      "id":"ID_CEC-20-1880|ST_1|CODE_09006|SX_M|RISK_3|AGE_27|SES_2|SCO_2|CD4_2|DRUG_1|MET_NA|APP_0|RES_1|REC_0|VEN_0|CL_249|NAT_mex|2020-10-28",
      "cluster":351,
      "patient_attributes":{
        "ehars_uid":"ID_CEC-20-1880|ST_1|CODE_09006|SX_M|RISK_3|AGE_27|SES_2|SCO_2|CD4_2|DRUG_1|MET_NA|APP_0|RES_1|REC_0|VEN_0|CL_249|NAT_mex|2020-10-28",
        "ST":"ST_1",
        "RISK":"RISK_3",
        "MET":"MET_NA",
        "NAT":"NAT_mex"
      }
    },
    {
      "id":"ID_CEC-22-8969|ST_1|CODE_09005|SX_F|RISK_NA|AGE_37|SES_NA|SCO_NA|CD4_2|DRUG_NA|MET_NA|APP_NA|RES_1|REC_1|VEN_NA|CL_249|NAT_NA|2022-09-14",
      "cluster":351,
      "patient_attributes":{
        "ehars_uid":"ID_CEC-22-8969|ST_1|CODE_09005|SX_F|RISK_NA|AGE_37|SES_NA|SCO_NA|CD4_2|DRUG_NA|MET_NA|APP_NA|RES_1|REC_1|VEN_NA|CL_249|NAT_NA|2022-09-14",
        "ST":"ST_1",
        "RISK":"RISK_NA",
        "MET":"MET_NA",
        "NAT":"NAT_NA"
      }
    },
    {
      "id":"ID_CEC-20-1458|ST_1|CODE_09005|SX_M|RISK_3|AGE_31|SES_2|SCO_2|CD4_2|DRUG_0|MET_NA|APP_1|RES_1|REC_0|VEN_1|CL_249|NAT_mex|2020-09-17",
      "cluster":351,
      "patient_attributes":{
        "ehars_uid":"ID_CEC-20-1458|ST_1|CODE_09005|SX_M|RISK_3|AGE_31|SES_2|SCO_2|CD4_2|DRUG_0|MET_NA|APP_1|RES_1|REC_0|VEN_1|CL_249|NAT_mex|2020-09-17",
        "ST":"ST_1",
        "RISK":"RISK_3",
        "MET":"MET_NA",
        "NAT":"NAT_mex"
      }
    },
    {
      "id":"ID_CEC-20-1639|ST_2|CODE_15096|SX_M|RISK_3|AGE_28|SES_1|SCO_2|CD4_2|DRUG_0|MET_NA|APP_1|RES_1|REC_0|VEN_1|CL_299|NAT_mex|2020-10-07",
      "cluster":352,
      "patient_attributes":{
        "ehars_uid":"ID_CEC-20-1639|ST_2|CODE_15096|SX_M|RISK_3|AGE_28|SES_1|SCO_2|CD4_2|DRUG_0|MET_NA|APP_1|RES_1|REC_0|VEN_1|CL_299|NAT_mex|2020-10-07",
        "ST":"ST_2",
        "RISK":"RISK_3",
        "MET":"MET_NA",
        "NAT":"NAT_mex"
      }
    },
    {
      "id":"ID_CEC-20-1637|ST_2|CODE_15024|SX_M|RISK_3|AGE_18|SES_2|SCO_2|CD4_2|DRUG_0|MET_NA|APP_0|RES_1|REC_1|VEN_1|CL_299|NAT_mex|2020-10-07",
      "cluster":352,
      "patient_attributes":{
        "ehars_uid":"ID_CEC-20-1637|ST_2|CODE_15024|SX_M|RISK_3|AGE_18|SES_2|SCO_2|CD4_2|DRUG_0|MET_NA|APP_0|RES_1|REC_1|VEN_1|CL_299|NAT_mex|2020-10-07",
        "ST":"ST_2",
        "RISK":"RISK_3",
        "MET":"MET_NA",
        "NAT":"NAT_mex"
      }
    },
    {
      "id":"ID_CEC-20-1465|ST_2|CODE_15031|SX_M|RISK_3|AGE_35|SES_2|SCO_2|CD4_1|DRUG_0|MET_NA|APP_1|RES_1|REC_0|VEN_0|CL_299|NAT_mex|2020-09-18",
      "cluster":352,
      "patient_attributes":{
        "ehars_uid":"ID_CEC-20-1465|ST_2|CODE_15031|SX_M|RISK_3|AGE_35|SES_2|SCO_2|CD4_1|DRUG_0|MET_NA|APP_1|RES_1|REC_0|VEN_0|CL_299|NAT_mex|2020-09-18",
        "ST":"ST_2",
        "RISK":"RISK_3",
        "MET":"MET_NA",
        "NAT":"NAT_mex"
      }
    },
    {
      "id":"ID_CEC-21-3220|ST_2|CODE_15033|SX_M|RISK_3|AGE_27|SES_2|SCO_2|CD4_2|DRUG_0|MET_NA|APP_0|RES_2|REC_0|VEN_0|CL_596|NAT_mex|2021-04-08",
      "cluster":353,
      "patient_attributes":{
        "ehars_uid":"ID_CEC-21-3220|ST_2|CODE_15033|SX_M|RISK_3|AGE_27|SES_2|SCO_2|CD4_2|DRUG_0|MET_NA|APP_0|RES_2|REC_0|VEN_0|CL_596|NAT_mex|2021-04-08",
        "ST":"ST_2",
        "RISK":"RISK_3",
        "MET":"MET_NA",
        "NAT":"NAT_mex"
      }
    },
    {
      "id":"ID_CEC-22-8155|ST_1|CODE_09011|SX_M|RISK_3|AGE_24|SES_2|SCO_2|CD4_1|DRUG_0|MET_NA|APP_0|RES_2|REC_0|VEN_0|CL_596|NAT_mex|2022-07-01",
      "cluster":353,
      "patient_attributes":{
        "ehars_uid":"ID_CEC-22-8155|ST_1|CODE_09011|SX_M|RISK_3|AGE_24|SES_2|SCO_2|CD4_1|DRUG_0|MET_NA|APP_0|RES_2|REC_0|VEN_0|CL_596|NAT_mex|2022-07-01",
        "ST":"ST_1",
        "RISK":"RISK_3",
        "MET":"MET_NA",
        "NAT":"NAT_mex"
      }
    },
    {
      "id":"ID_CEC-20-1479|ST_1|CODE_07106|SX_M|RISK_3|AGE_27|SES_1|SCO_2|CD4_1|DRUG_0|MET_NA|APP_1|RES_2|REC_0|VEN_0|CL_596|NAT_mex|2020-09-18",
      "cluster":353,
      "patient_attributes":{
        "ehars_uid":"ID_CEC-20-1479|ST_1|CODE_07106|SX_M|RISK_3|AGE_27|SES_1|SCO_2|CD4_1|DRUG_0|MET_NA|APP_1|RES_2|REC_0|VEN_0|CL_596|NAT_mex|2020-09-18",
        "ST":"ST_1",
        "RISK":"RISK_3",
        "MET":"MET_NA",
        "NAT":"NAT_mex"
      }
    },
    {
      "id":"ID_CEC-22-6246|ST_1|CODE_09002|SX_M|RISK_3|AGE_28|SES_1|SCO_3|CD4_2|DRUG_1|MET_NA|APP_1|RES_1|REC_0|VEN_0|CL_87|NAT_mex|2022-01-25",
      "cluster":354,
      "patient_attributes":{
        "ehars_uid":"ID_CEC-22-6246|ST_1|CODE_09002|SX_M|RISK_3|AGE_28|SES_1|SCO_3|CD4_2|DRUG_1|MET_NA|APP_1|RES_1|REC_0|VEN_0|CL_87|NAT_mex|2022-01-25",
        "ST":"ST_1",
        "RISK":"RISK_3",
        "MET":"MET_NA",
        "NAT":"NAT_mex"
      }
    },
    {
      "id":"ID_CEC-22-9655|ST_2|CODE_15020|SX_M|RISK_3|AGE_30|SES_2|SCO_3|CD4_1|DRUG_1|MET_NA|APP_1|RES_2|REC_0|VEN_0|CL_87|NAT_mex|2022-11-24",
      "cluster":354,
      "patient_attributes":{
        "ehars_uid":"ID_CEC-22-9655|ST_2|CODE_15020|SX_M|RISK_3|AGE_30|SES_2|SCO_3|CD4_1|DRUG_1|MET_NA|APP_1|RES_2|REC_0|VEN_0|CL_87|NAT_mex|2022-11-24",
        "ST":"ST_2",
        "RISK":"RISK_3",
        "MET":"MET_NA",
        "NAT":"NAT_mex"
      }
    },
    {
      "id":"ID_CEC-20-1481|ST_2|CODE_15121|SX_M|RISK_3|AGE_21|SES_1|SCO_2|CD4_2|DRUG_1|MET_NA|APP_1|RES_1|REC_0|VEN_1|CL_87|NAT_mex|2020-09-18",
      "cluster":354,
      "patient_attributes":{
        "ehars_uid":"ID_CEC-20-1481|ST_2|CODE_15121|SX_M|RISK_3|AGE_21|SES_1|SCO_2|CD4_2|DRUG_1|MET_NA|APP_1|RES_1|REC_0|VEN_1|CL_87|NAT_mex|2020-09-18",
        "ST":"ST_2",
        "RISK":"RISK_3",
        "MET":"MET_NA",
        "NAT":"NAT_mex"
      }
    },
    {
      "id":"ID_CEC-21-2873|ST_1|CODE_09002|SX_M|RISK_3|AGE_28|SES_2|SCO_2|CD4_1|DRUG_1|MET_NA|APP_0|RES_1|REC_0|VEN_0|CL_597|NAT_mex|2021-03-05",
      "cluster":355,
      "patient_attributes":{
        "ehars_uid":"ID_CEC-21-2873|ST_1|CODE_09002|SX_M|RISK_3|AGE_28|SES_2|SCO_2|CD4_1|DRUG_1|MET_NA|APP_0|RES_1|REC_0|VEN_0|CL_597|NAT_mex|2021-03-05",
        "ST":"ST_1",
        "RISK":"RISK_3",
        "MET":"MET_NA",
        "NAT":"NAT_mex"
      }
    },
    {
      "id":"ID_CEC-21-3152|ST_1|CODE_09007|SX_FT|RISK_NA|AGE_27|SES_2|SCO_3|CD4_2|DRUG_0|MET_NA|APP_NA|RES_1|REC_0|VEN_NA|CL_597|NAT_mex|2021-03-30",
      "cluster":355,
      "patient_attributes":{
        "ehars_uid":"ID_CEC-21-3152|ST_1|CODE_09007|SX_FT|RISK_NA|AGE_27|SES_2|SCO_3|CD4_2|DRUG_0|MET_NA|APP_NA|RES_1|REC_0|VEN_NA|CL_597|NAT_mex|2021-03-30",
        "ST":"ST_1",
        "RISK":"RISK_NA",
        "MET":"MET_NA",
        "NAT":"NAT_mex"
      }
    },
    {
      "id":"ID_CEC-20-1484|ST_1|CODE_07106|SX_M|RISK_3|AGE_30|SES_2|SCO_3|CD4_2|DRUG_1|MET_NA|APP_1|RES_1|REC_0|VEN_0|CL_597|NAT_mex|2020-09-21",
      "cluster":355,
      "patient_attributes":{
        "ehars_uid":"ID_CEC-20-1484|ST_1|CODE_07106|SX_M|RISK_3|AGE_30|SES_2|SCO_3|CD4_2|DRUG_1|MET_NA|APP_1|RES_1|REC_0|VEN_0|CL_597|NAT_mex|2020-09-21",
        "ST":"ST_1",
        "RISK":"RISK_3",
        "MET":"MET_NA",
        "NAT":"NAT_mex"
      }
    },
    {
      "id":"ID_CEC-20-1680|ST_1|CODE_09014|SX_M|RISK_3|AGE_30|SES_2|SCO_3|CD4_1|DRUG_0|MET_NA|APP_1|RES_1|REC_0|VEN_0|CL_601|NAT_mex|2020-10-12",
      "cluster":356,
      "patient_attributes":{
        "ehars_uid":"ID_CEC-20-1680|ST_1|CODE_09014|SX_M|RISK_3|AGE_30|SES_2|SCO_3|CD4_1|DRUG_0|MET_NA|APP_1|RES_1|REC_0|VEN_0|CL_601|NAT_mex|2020-10-12",
        "ST":"ST_1",
        "RISK":"RISK_3",
        "MET":"MET_NA",
        "NAT":"NAT_mex"
      }
    },
    {
      "id":"ID_CEC-21-5749|ST_1|CODE_09005|SX_M|RISK_3|AGE_39|SES_1|SCO_2|CD4_2|DRUG_0|MET_NA|APP_0|RES_1|REC_0|VEN_0|CL_1133|NAT_mex|2021-11-30",
      "cluster":356,
      "patient_attributes":{
        "ehars_uid":"ID_CEC-21-5749|ST_1|CODE_09005|SX_M|RISK_3|AGE_39|SES_1|SCO_2|CD4_2|DRUG_0|MET_NA|APP_0|RES_1|REC_0|VEN_0|CL_1133|NAT_mex|2021-11-30",
        "ST":"ST_1",
        "RISK":"RISK_3",
        "MET":"MET_NA",
        "NAT":"NAT_mex"
      }
    },
    {
      "id":"ID_CEC-21-5750|ST_1|CODE_09005|SX_M|RISK_3|AGE_24|SES_1|SCO_2|CD4_2|DRUG_0|MET_NA|APP_0|RES_1|REC_0|VEN_0|CL_1133|NAT_mex|2021-12-01",
      "cluster":356,
      "patient_attributes":{
        "ehars_uid":"ID_CEC-21-5750|ST_1|CODE_09005|SX_M|RISK_3|AGE_24|SES_1|SCO_2|CD4_2|DRUG_0|MET_NA|APP_0|RES_1|REC_0|VEN_0|CL_1133|NAT_mex|2021-12-01",
        "ST":"ST_1",
        "RISK":"RISK_3",
        "MET":"MET_NA",
        "NAT":"NAT_mex"
      }
    },
    {
      "id":"ID_CEC-20-1718|ST_1|CODE_09015|SX_M|RISK_3|AGE_19|SES_2|SCO_2|CD4_1|DRUG_1|MET_NA|APP_0|RES_1|REC_0|VEN_0|CL_160|NAT_mex|2020-10-15",
      "cluster":357,
      "patient_attributes":{
        "ehars_uid":"ID_CEC-20-1718|ST_1|CODE_09015|SX_M|RISK_3|AGE_19|SES_2|SCO_2|CD4_1|DRUG_1|MET_NA|APP_0|RES_1|REC_0|VEN_0|CL_160|NAT_mex|2020-10-15",
        "ST":"ST_1",
        "RISK":"RISK_3",
        "MET":"MET_NA",
        "NAT":"NAT_mex"
      }
    },
    {
      "id":"ID_CEC-20-1729|ST_1|CODE_07106|SX_M|RISK_3|AGE_29|SES_1|SCO_2|CD4_2|DRUG_1|MET_NA|APP_1|RES_1|REC_0|VEN_0|CL_160|NAT_mex|2020-10-14",
      "cluster":357,
      "patient_attributes":{
        "ehars_uid":"ID_CEC-20-1729|ST_1|CODE_07106|SX_M|RISK_3|AGE_29|SES_1|SCO_2|CD4_2|DRUG_1|MET_NA|APP_1|RES_1|REC_0|VEN_0|CL_160|NAT_mex|2020-10-14",
        "ST":"ST_1",
        "RISK":"RISK_3",
        "MET":"MET_NA",
        "NAT":"NAT_mex"
      }
    },
    {
      "id":"ID_CEC-20-1734|ST_1|CODE_09007|SX_M|RISK_3|AGE_20|SES_2|SCO_2|CD4_2|DRUG_1|MET_NA|APP_0|RES_1|REC_0|VEN_0|CL_160|NAT_mex|2020-10-15",
      "cluster":357,
      "patient_attributes":{
        "ehars_uid":"ID_CEC-20-1734|ST_1|CODE_09007|SX_M|RISK_3|AGE_20|SES_2|SCO_2|CD4_2|DRUG_1|MET_NA|APP_0|RES_1|REC_0|VEN_0|CL_160|NAT_mex|2020-10-15",
        "ST":"ST_1",
        "RISK":"RISK_3",
        "MET":"MET_NA",
        "NAT":"NAT_mex"
      }
    },
    {
      "id":"ID_CEC-21-4308|ST_1|CODE_09007|SX_M|RISK_3|AGE_27|SES_1|SCO_2|CD4_2|DRUG_0|MET_NA|APP_0|RES_2|REC_0|VEN_0|CL_606|NAT_mex|2021-07-14",
      "cluster":358,
      "patient_attributes":{
        "ehars_uid":"ID_CEC-21-4308|ST_1|CODE_09007|SX_M|RISK_3|AGE_27|SES_1|SCO_2|CD4_2|DRUG_0|MET_NA|APP_0|RES_2|REC_0|VEN_0|CL_606|NAT_mex|2021-07-14",
        "ST":"ST_1",
        "RISK":"RISK_3",
        "MET":"MET_NA",
        "NAT":"NAT_mex"
      }
    },
    {
      "id":"ID_CEC-22-6759|ST_2|CODE_15031|SX_M|RISK_3|AGE_19|SES_2|SCO_2|CD4_1|DRUG_1|MET_NA|APP_1|RES_2|REC_0|VEN_0|CL_606|NAT_mex|2022-03-11",
      "cluster":358,
      "patient_attributes":{
        "ehars_uid":"ID_CEC-22-6759|ST_2|CODE_15031|SX_M|RISK_3|AGE_19|SES_2|SCO_2|CD4_1|DRUG_1|MET_NA|APP_1|RES_2|REC_0|VEN_0|CL_606|NAT_mex|2022-03-11",
        "ST":"ST_2",
        "RISK":"RISK_3",
        "MET":"MET_NA",
        "NAT":"NAT_mex"
      }
    },
    {
      "id":"ID_CEC-20-1785|ST_1|CODE_09007|SX_M|RISK_3|AGE_46|SES_1|SCO_2|CD4_1|DRUG_1|MET_NA|APP_0|RES_2|REC_0|VEN_1|CL_606|NAT_mex|2020-10-21",
      "cluster":358,
      "patient_attributes":{
        "ehars_uid":"ID_CEC-20-1785|ST_1|CODE_09007|SX_M|RISK_3|AGE_46|SES_1|SCO_2|CD4_1|DRUG_1|MET_NA|APP_0|RES_2|REC_0|VEN_1|CL_606|NAT_mex|2020-10-21",
        "ST":"ST_1",
        "RISK":"RISK_3",
        "MET":"MET_NA",
        "NAT":"NAT_mex"
      }
    },
    {
      "id":"ID_CEC-20-1792|ST_1|CODE_09005|SX_M|RISK_3|AGE_20|SES_1|SCO_2|CD4_2|DRUG_0|MET_NA|APP_1|RES_6|REC_0|VEN_1|CL_607|NAT_mex|2020-10-22",
      "cluster":359,
      "patient_attributes":{
        "ehars_uid":"ID_CEC-20-1792|ST_1|CODE_09005|SX_M|RISK_3|AGE_20|SES_1|SCO_2|CD4_2|DRUG_0|MET_NA|APP_1|RES_6|REC_0|VEN_1|CL_607|NAT_mex|2020-10-22",
        "ST":"ST_1",
        "RISK":"RISK_3",
        "MET":"MET_NA",
        "NAT":"NAT_mex"
      }
    },
    {
      "id":"ID_CEC-21-3297|ST_1|CODE_09007|SX_M|RISK_3|AGE_28|SES_1|SCO_2|CD4_1|DRUG_0|MET_NA|APP_1|RES_6|REC_0|VEN_NA|CL_607|NAT_mex|2021-04-14",
      "cluster":359,
      "patient_attributes":{
        "ehars_uid":"ID_CEC-21-3297|ST_1|CODE_09007|SX_M|RISK_3|AGE_28|SES_1|SCO_2|CD4_1|DRUG_0|MET_NA|APP_1|RES_6|REC_0|VEN_NA|CL_607|NAT_mex|2021-04-14",
        "ST":"ST_1",
        "RISK":"RISK_3",
        "MET":"MET_NA",
        "NAT":"NAT_mex"
      }
    },
    {
      "id":"ID_CEC-21-3319|ST_1|CODE_09007|SX_M|RISK_3|AGE_26|SES_2|SCO_2|CD4_2|DRUG_NA|MET_NA|APP_NA|RES_6|REC_0|VEN_NA|CL_607|NAT_mex|2021-04-14",
      "cluster":359,
      "patient_attributes":{
        "ehars_uid":"ID_CEC-21-3319|ST_1|CODE_09007|SX_M|RISK_3|AGE_26|SES_2|SCO_2|CD4_2|DRUG_NA|MET_NA|APP_NA|RES_6|REC_0|VEN_NA|CL_607|NAT_mex|2021-04-14",
        "ST":"ST_1",
        "RISK":"RISK_3",
        "MET":"MET_NA",
        "NAT":"NAT_mex"
      }
    },
    {
      "id":"ID_CEC-21-2769|ST_2|CODE_15060|SX_M|RISK_3|AGE_29|SES_2|SCO_2|CD4_1|DRUG_1|MET_NA|APP_1|RES_1|REC_0|VEN_0|CL_492|NAT_mex|2021-02-25",
      "cluster":360,
      "patient_attributes":{
        "ehars_uid":"ID_CEC-21-2769|ST_2|CODE_15060|SX_M|RISK_3|AGE_29|SES_2|SCO_2|CD4_1|DRUG_1|MET_NA|APP_1|RES_1|REC_0|VEN_0|CL_492|NAT_mex|2021-02-25",
        "ST":"ST_2",
        "RISK":"RISK_3",
        "MET":"MET_NA",
        "NAT":"NAT_mex"
      }
    },
    {
      "id":"ID_CEC-22-7834|ST_2|CODE_15104|SX_M|RISK_3|AGE_30|SES_2|SCO_3|CD4_2|DRUG_1|MET_NA|APP_0|RES_1|REC_0|VEN_0|CL_492|NAT_mex|2022-06-06",
      "cluster":360,
      "patient_attributes":{
        "ehars_uid":"ID_CEC-22-7834|ST_2|CODE_15104|SX_M|RISK_3|AGE_30|SES_2|SCO_3|CD4_2|DRUG_1|MET_NA|APP_0|RES_1|REC_0|VEN_0|CL_492|NAT_mex|2022-06-06",
        "ST":"ST_2",
        "RISK":"RISK_3",
        "MET":"MET_NA",
        "NAT":"NAT_mex"
      }
    },
    {
      "id":"ID_CEC-20-1794|ST_2|CODE_15013|SX_M|RISK_3|AGE_33|SES_1|SCO_3|CD4_1|DRUG_1|MET_NA|APP_1|RES_1|REC_0|VEN_1|CL_492|NAT_mex|2020-10-22",
      "cluster":360,
      "patient_attributes":{
        "ehars_uid":"ID_CEC-20-1794|ST_2|CODE_15013|SX_M|RISK_3|AGE_33|SES_1|SCO_3|CD4_1|DRUG_1|MET_NA|APP_1|RES_1|REC_0|VEN_1|CL_492|NAT_mex|2020-10-22",
        "ST":"ST_2",
        "RISK":"RISK_3",
        "MET":"MET_NA",
        "NAT":"NAT_mex"
      }
    },
    {
      "id":"ID_CEC-21-3089|ST_1|CODE_09014|SX_M|RISK_3|AGE_29|SES_1|SCO_3|CD4_1|DRUG_0|MET_NA|APP_1|RES_1|REC_0|VEN_1|CL_886|NAT_mex|2021-03-26",
      "cluster":361,
      "patient_attributes":{
        "ehars_uid":"ID_CEC-21-3089|ST_1|CODE_09014|SX_M|RISK_3|AGE_29|SES_1|SCO_3|CD4_1|DRUG_0|MET_NA|APP_1|RES_1|REC_0|VEN_1|CL_886|NAT_mex|2021-03-26",
        "ST":"ST_1",
        "RISK":"RISK_3",
        "MET":"MET_NA",
        "NAT":"NAT_mex"
      }
    },
    {
      "id":"ID_CEC-22-9820|ST_1|CODE_09015|SX_M|RISK_3|AGE_30|SES_2|SCO_3|CD4_2|DRUG_1|MET_NA|APP_0|RES_1|REC_0|VEN_0|CL_886|NAT_mex|2022-12-09",
      "cluster":361,
      "patient_attributes":{
        "ehars_uid":"ID_CEC-22-9820|ST_1|CODE_09015|SX_M|RISK_3|AGE_30|SES_2|SCO_3|CD4_2|DRUG_1|MET_NA|APP_0|RES_1|REC_0|VEN_0|CL_886|NAT_mex|2022-12-09",
        "ST":"ST_1",
        "RISK":"RISK_3",
        "MET":"MET_NA",
        "NAT":"NAT_mex"
      }
    },
    {
      "id":"ID_CEC-20-2005|ST_1|CODE_09015|SX_M|RISK_3|AGE_36|SES_1|SCO_3|CD4_2|DRUG_1|MET_NA|APP_1|RES_1|REC_0|VEN_0|CL_886|NAT_mex|2020-11-12",
      "cluster":361,
      "patient_attributes":{
        "ehars_uid":"ID_CEC-20-2005|ST_1|CODE_09015|SX_M|RISK_3|AGE_36|SES_1|SCO_3|CD4_2|DRUG_1|MET_NA|APP_1|RES_1|REC_0|VEN_0|CL_886|NAT_mex|2020-11-12",
        "ST":"ST_1",
        "RISK":"RISK_3",
        "MET":"MET_NA",
        "NAT":"NAT_mex"
      }
    },
    {
      "id":"ID_CEC-20-2026|ST_1|CODE_09007|SX_M|RISK_3|AGE_31|SES_1|SCO_2|CD4_2|DRUG_1|MET_NA|APP_1|RES_1|REC_0|VEN_0|CL_99|NAT_mex|2020-11-13",
      "cluster":362,
      "patient_attributes":{
        "ehars_uid":"ID_CEC-20-2026|ST_1|CODE_09007|SX_M|RISK_3|AGE_31|SES_1|SCO_2|CD4_2|DRUG_1|MET_NA|APP_1|RES_1|REC_0|VEN_0|CL_99|NAT_mex|2020-11-13",
        "ST":"ST_1",
        "RISK":"RISK_3",
        "MET":"MET_NA",
        "NAT":"NAT_mex"
      }
    },
    {
      "id":"ID_CEC-21-2354|ST_1|CODE_09007|SX_M|RISK_3|AGE_32|SES_1|SCO_2|CD4_2|DRUG_NA|MET_1|APP_NA|RES_1|REC_0|VEN_0|CL_99|NAT_mex|2021-01-12",
      "cluster":362,
      "patient_attributes":{
        "ehars_uid":"ID_CEC-21-2354|ST_1|CODE_09007|SX_M|RISK_3|AGE_32|SES_1|SCO_2|CD4_2|DRUG_NA|MET_1|APP_NA|RES_1|REC_0|VEN_0|CL_99|NAT_mex|2021-01-12",
        "ST":"ST_1",
        "RISK":"RISK_3",
        "MET":"MET_1",
        "NAT":"NAT_mex"
      }
    },
    {
      "id":"ID_CEC-21-2687|ST_1|CODE_09011|SX_M|RISK_3|AGE_19|SES_1|SCO_2|CD4_1|DRUG_1|MET_NA|APP_0|RES_1|REC_0|VEN_1|CL_99|NAT_mex|2021-02-17",
      "cluster":362,
      "patient_attributes":{
        "ehars_uid":"ID_CEC-21-2687|ST_1|CODE_09011|SX_M|RISK_3|AGE_19|SES_1|SCO_2|CD4_1|DRUG_1|MET_NA|APP_0|RES_1|REC_0|VEN_1|CL_99|NAT_mex|2021-02-17",
        "ST":"ST_1",
        "RISK":"RISK_3",
        "MET":"MET_NA",
        "NAT":"NAT_mex"
      }
    },
    {
      "id":"ID_CEC-20-2144|ST_1|CODE_09006|SX_M|RISK_3|AGE_34|SES_1|SCO_3|CD4_2|DRUG_0|MET_NA|APP_0|RES_1|REC_0|VEN_0|CL_328|NAT_mex|2020-12-01",
      "cluster":363,
      "patient_attributes":{
        "ehars_uid":"ID_CEC-20-2144|ST_1|CODE_09006|SX_M|RISK_3|AGE_34|SES_1|SCO_3|CD4_2|DRUG_0|MET_NA|APP_0|RES_1|REC_0|VEN_0|CL_328|NAT_mex|2020-12-01",
        "ST":"ST_1",
        "RISK":"RISK_3",
        "MET":"MET_NA",
        "NAT":"NAT_mex"
      }
    },
    {
      "id":"ID_CEC-22-6311|ST_1|CODE_09015|SX_M|RISK_2|AGE_26|SES_1|SCO_3|CD4_1|DRUG_0|MET_NA|APP_0|RES_1|REC_0|VEN_0|CL_328|NAT_mex|2022-01-31",
      "cluster":363,
      "patient_attributes":{
        "ehars_uid":"ID_CEC-22-6311|ST_1|CODE_09015|SX_M|RISK_2|AGE_26|SES_1|SCO_3|CD4_1|DRUG_0|MET_NA|APP_0|RES_1|REC_0|VEN_0|CL_328|NAT_mex|2022-01-31",
        "ST":"ST_1",
        "RISK":"RISK_2",
        "MET":"MET_NA",
        "NAT":"NAT_mex"
      }
    },
    {
      "id":"ID_CEC-20-2100|ST_1|CODE_09005|SX_M|RISK_3|AGE_31|SES_2|SCO_3|CD4_2|DRUG_0|MET_NA|APP_0|RES_1|REC_0|VEN_0|CL_328|NAT_mex|2020-11-24",
      "cluster":363,
      "patient_attributes":{
        "ehars_uid":"ID_CEC-20-2100|ST_1|CODE_09005|SX_M|RISK_3|AGE_31|SES_2|SCO_3|CD4_2|DRUG_0|MET_NA|APP_0|RES_1|REC_0|VEN_0|CL_328|NAT_mex|2020-11-24",
        "ST":"ST_1",
        "RISK":"RISK_3",
        "MET":"MET_NA",
        "NAT":"NAT_mex"
      }
    },
    {
      "id":"ID_CEC-20-2105|ST_2|CODE_15025|SX_M|RISK_3|AGE_19|SES_2|SCO_1|CD4_1|DRUG_0|MET_NA|APP_0|RES_1|REC_0|VEN_0|CL_611|NAT_mex|2020-11-26",
      "cluster":364,
      "patient_attributes":{
        "ehars_uid":"ID_CEC-20-2105|ST_2|CODE_15025|SX_M|RISK_3|AGE_19|SES_2|SCO_1|CD4_1|DRUG_0|MET_NA|APP_0|RES_1|REC_0|VEN_0|CL_611|NAT_mex|2020-11-26",
        "ST":"ST_2",
        "RISK":"RISK_3",
        "MET":"MET_NA",
        "NAT":"NAT_mex"
      }
    },
    {
      "id":"ID_CEC-21-4908|ST_1|CODE_09006|SX_M|RISK_3|AGE_18|SES_2|SCO_2|CD4_2|DRUG_1|MET_NA|APP_0|RES_1|REC_0|VEN_0|CL_611|NAT_mex|2021-09-21",
      "cluster":364,
      "patient_attributes":{
        "ehars_uid":"ID_CEC-21-4908|ST_1|CODE_09006|SX_M|RISK_3|AGE_18|SES_2|SCO_2|CD4_2|DRUG_1|MET_NA|APP_0|RES_1|REC_0|VEN_0|CL_611|NAT_mex|2021-09-21",
        "ST":"ST_1",
        "RISK":"RISK_3",
        "MET":"MET_NA",
        "NAT":"NAT_mex"
      }
    },
    {
      "id":"ID_CEC-22-6573|ST_1|CODE_09016|SX_M|RISK_3|AGE_23|SES_1|SCO_2|CD4_2|DRUG_1|MET_NA|APP_0|RES_1|REC_0|VEN_0|CL_611|NAT_mex|2022-02-23",
      "cluster":364,
      "patient_attributes":{
        "ehars_uid":"ID_CEC-22-6573|ST_1|CODE_09016|SX_M|RISK_3|AGE_23|SES_1|SCO_2|CD4_2|DRUG_1|MET_NA|APP_0|RES_1|REC_0|VEN_0|CL_611|NAT_mex|2022-02-23",
        "ST":"ST_1",
        "RISK":"RISK_3",
        "MET":"MET_NA",
        "NAT":"NAT_mex"
      }
    },
    {
      "id":"ID_CEC-20-2122|ST_1|CODE_09015|SX_M|RISK_NA|AGE_33|SES_NA|SCO_NA|CD4_2|DRUG_NA|MET_NA|APP_NA|RES_2|REC_0|VEN_NA|CL_612|NAT_NA|2020-11-26",
      "cluster":365,
      "patient_attributes":{
        "ehars_uid":"ID_CEC-20-2122|ST_1|CODE_09015|SX_M|RISK_NA|AGE_33|SES_NA|SCO_NA|CD4_2|DRUG_NA|MET_NA|APP_NA|RES_2|REC_0|VEN_NA|CL_612|NAT_NA|2020-11-26",
        "ST":"ST_1",
        "RISK":"RISK_NA",
        "MET":"MET_NA",
        "NAT":"NAT_NA"
      }
    },
    {
      "id":"ID_CEC-22-6037|ST_1|CODE_09014|SX_M|RISK_3|AGE_26|SES_2|SCO_3|CD4_2|DRUG_0|MET_NA|APP_1|RES_2|REC_0|VEN_0|CL_612|NAT_NA|2022-01-07",
      "cluster":365,
      "patient_attributes":{
        "ehars_uid":"ID_CEC-22-6037|ST_1|CODE_09014|SX_M|RISK_3|AGE_26|SES_2|SCO_3|CD4_2|DRUG_0|MET_NA|APP_1|RES_2|REC_0|VEN_0|CL_612|NAT_NA|2022-01-07",
        "ST":"ST_1",
        "RISK":"RISK_3",
        "MET":"MET_NA",
        "NAT":"NAT_NA"
      }
    },
    {
      "id":"ID_CEC-22-6685|ST_1|CODE_09014|SX_M|RISK_3|AGE_32|SES_2|SCO_2|CD4_1|DRUG_1|MET_NA|APP_NA|RES_2|REC_0|VEN_0|CL_612|NAT_NA|2022-03-03",
      "cluster":365,
      "patient_attributes":{
        "ehars_uid":"ID_CEC-22-6685|ST_1|CODE_09014|SX_M|RISK_3|AGE_32|SES_2|SCO_2|CD4_1|DRUG_1|MET_NA|APP_NA|RES_2|REC_0|VEN_0|CL_612|NAT_NA|2022-03-03",
        "ST":"ST_1",
        "RISK":"RISK_3",
        "MET":"MET_NA",
        "NAT":"NAT_NA"
      }
    },
    {
      "id":"ID_CEC-20-2152|ST_1|CODE_09013|SX_M|RISK_3|AGE_28|SES_1|SCO_2|CD4_2|DRUG_1|MET_NA|APP_0|RES_1|REC_0|VEN_1|CL_895|NAT_mex|2020-12-01",
      "cluster":366,
      "patient_attributes":{
        "ehars_uid":"ID_CEC-20-2152|ST_1|CODE_09013|SX_M|RISK_3|AGE_28|SES_1|SCO_2|CD4_2|DRUG_1|MET_NA|APP_0|RES_1|REC_0|VEN_1|CL_895|NAT_mex|2020-12-01",
        "ST":"ST_1",
        "RISK":"RISK_3",
        "MET":"MET_NA",
        "NAT":"NAT_mex"
      }
    },
    {
      "id":"ID_CEC-21-5613|ST_1|CODE_09013|SX_M|RISK_3|AGE_22|SES_2|SCO_2|CD4_1|DRUG_0|MET_NA|APP_1|RES_1|REC_0|VEN_1|CL_NA|NAT_mex|2021-11-22",
      "cluster":366,
      "patient_attributes":{
        "ehars_uid":"ID_CEC-21-5613|ST_1|CODE_09013|SX_M|RISK_3|AGE_22|SES_2|SCO_2|CD4_1|DRUG_0|MET_NA|APP_1|RES_1|REC_0|VEN_1|CL_NA|NAT_mex|2021-11-22",
        "ST":"ST_1",
        "RISK":"RISK_3",
        "MET":"MET_NA",
        "NAT":"NAT_mex"
      }
    },
    {
      "id":"ID_CEC-22-6549|ST_1|CODE_09013|SX_M|RISK_3|AGE_32|SES_2|SCO_3|CD4_2|DRUG_1|MET_NA|APP_1|RES_1|REC_0|VEN_0|CL_895|NAT_mex|2022-02-21",
      "cluster":366,
      "patient_attributes":{
        "ehars_uid":"ID_CEC-22-6549|ST_1|CODE_09013|SX_M|RISK_3|AGE_32|SES_2|SCO_3|CD4_2|DRUG_1|MET_NA|APP_1|RES_1|REC_0|VEN_0|CL_895|NAT_mex|2022-02-21",
        "ST":"ST_1",
        "RISK":"RISK_3",
        "MET":"MET_NA",
        "NAT":"NAT_mex"
      }
    },
    {
      "id":"ID_CEC-20-2182|ST_1|CODE_09006|SX_M|RISK_3|AGE_34|SES_1|SCO_2|CD4_2|DRUG_0|MET_NA|APP_1|RES_3|REC_NA|VEN_0|CL_613|NAT_mex|2020-12-02",
      "cluster":367,
      "patient_attributes":{
        "ehars_uid":"ID_CEC-20-2182|ST_1|CODE_09006|SX_M|RISK_3|AGE_34|SES_1|SCO_2|CD4_2|DRUG_0|MET_NA|APP_1|RES_3|REC_NA|VEN_0|CL_613|NAT_mex|2020-12-02",
        "ST":"ST_1",
        "RISK":"RISK_3",
        "MET":"MET_NA",
        "NAT":"NAT_mex"
      }
    },
    {
      "id":"ID_CEC-22-8050|ST_2|CODE_15033|SX_M|RISK_3|AGE_26|SES_1|SCO_3|CD4_2|DRUG_0|MET_NA|APP_1|RES_1|REC_0|VEN_0|CL_613|NAT_mex|2022-06-23",
      "cluster":367,
      "patient_attributes":{
        "ehars_uid":"ID_CEC-22-8050|ST_2|CODE_15033|SX_M|RISK_3|AGE_26|SES_1|SCO_3|CD4_2|DRUG_0|MET_NA|APP_1|RES_1|REC_0|VEN_0|CL_613|NAT_mex|2022-06-23",
        "ST":"ST_2",
        "RISK":"RISK_3",
        "MET":"MET_NA",
        "NAT":"NAT_mex"
      }
    },
    {
      "id":"ID_CEC-22-8102|ST_2|CODE_15033|SX_M|RISK_3|AGE_20|SES_2|SCO_2|CD4_2|DRUG_0|MET_NA|APP_1|RES_1|REC_0|VEN_1|CL_613|NAT_mex|2022-06-28",
      "cluster":367,
      "patient_attributes":{
        "ehars_uid":"ID_CEC-22-8102|ST_2|CODE_15033|SX_M|RISK_3|AGE_20|SES_2|SCO_2|CD4_2|DRUG_0|MET_NA|APP_1|RES_1|REC_0|VEN_1|CL_613|NAT_mex|2022-06-28",
        "ST":"ST_2",
        "RISK":"RISK_3",
        "MET":"MET_NA",
        "NAT":"NAT_mex"
      }
    },
    {
      "id":"ID_CEC-20-2186|ST_1|CODE_09002|SX_M|RISK_3|AGE_35|SES_2|SCO_3|CD4_1|DRUG_0|MET_NA|APP_0|RES_2|REC_0|VEN_1|CL_600|NAT_mex|2020-12-02",
      "cluster":368,
      "patient_attributes":{
        "ehars_uid":"ID_CEC-20-2186|ST_1|CODE_09002|SX_M|RISK_3|AGE_35|SES_2|SCO_3|CD4_1|DRUG_0|MET_NA|APP_0|RES_2|REC_0|VEN_1|CL_600|NAT_mex|2020-12-02",
        "ST":"ST_1",
        "RISK":"RISK_3",
        "MET":"MET_NA",
        "NAT":"NAT_mex"
      }
    },
    {
      "id":"ID_CEC-21-4266|ST_2|CODE_15070|SX_M|RISK_3|AGE_29|SES_2|SCO_3|CD4_1|DRUG_NA|MET_NA|APP_1|RES_2|REC_0|VEN_0|CL_600|NAT_mex|2021-07-09",
      "cluster":368,
      "patient_attributes":{
        "ehars_uid":"ID_CEC-21-4266|ST_2|CODE_15070|SX_M|RISK_3|AGE_29|SES_2|SCO_3|CD4_1|DRUG_NA|MET_NA|APP_1|RES_2|REC_0|VEN_0|CL_600|NAT_mex|2021-07-09",
        "ST":"ST_2",
        "RISK":"RISK_3",
        "MET":"MET_NA",
        "NAT":"NAT_mex"
      }
    },
    {
      "id":"ID_CEC-22-9419|ST_1|CODE_09011|SX_F|RISK_1|AGE_19|SES_1|SCO_1|CD4_2|DRUG_1|MET_NA|APP_0|RES_2|REC_0|VEN_0|CL_600|NAT_mex|2022-10-26",
      "cluster":368,
      "patient_attributes":{
        "ehars_uid":"ID_CEC-22-9419|ST_1|CODE_09011|SX_F|RISK_1|AGE_19|SES_1|SCO_1|CD4_2|DRUG_1|MET_NA|APP_0|RES_2|REC_0|VEN_0|CL_600|NAT_mex|2022-10-26",
        "ST":"ST_1",
        "RISK":"RISK_1",
        "MET":"MET_NA",
        "NAT":"NAT_mex"
      }
    },
    {
      "id":"ID_CEC-20-2204|ST_1|CODE_09013|SX_M|RISK_3|AGE_28|SES_2|SCO_3|CD4_1|DRUG_1|MET_NA|APP_1|RES_1|REC_0|VEN_0|CL_339|NAT_mex|2020-12-04",
      "cluster":369,
      "patient_attributes":{
        "ehars_uid":"ID_CEC-20-2204|ST_1|CODE_09013|SX_M|RISK_3|AGE_28|SES_2|SCO_3|CD4_1|DRUG_1|MET_NA|APP_1|RES_1|REC_0|VEN_0|CL_339|NAT_mex|2020-12-04",
        "ST":"ST_1",
        "RISK":"RISK_3",
        "MET":"MET_NA",
        "NAT":"NAT_mex"
      }
    },
    {
      "id":"ID_CEC-20-2205|ST_1|CODE_09014|SX_M|RISK_3|AGE_52|SES_2|SCO_3|CD4_2|DRUG_0|MET_NA|APP_1|RES_1|REC_0|VEN_1|CL_339|NAT_mex|2020-12-04",
      "cluster":369,
      "patient_attributes":{
        "ehars_uid":"ID_CEC-20-2205|ST_1|CODE_09014|SX_M|RISK_3|AGE_52|SES_2|SCO_3|CD4_2|DRUG_0|MET_NA|APP_1|RES_1|REC_0|VEN_1|CL_339|NAT_mex|2020-12-04",
        "ST":"ST_1",
        "RISK":"RISK_3",
        "MET":"MET_NA",
        "NAT":"NAT_mex"
      }
    },
    {
      "id":"ID_CEC-22-7882|ST_1|CODE_09013|SX_M|RISK_3|AGE_43|SES_2|SCO_3|CD4_1|DRUG_1|MET_NA|APP_1|RES_1|REC_0|VEN_1|CL_339|NAT_mex|2022-06-08",
      "cluster":369,
      "patient_attributes":{
        "ehars_uid":"ID_CEC-22-7882|ST_1|CODE_09013|SX_M|RISK_3|AGE_43|SES_2|SCO_3|CD4_1|DRUG_1|MET_NA|APP_1|RES_1|REC_0|VEN_1|CL_339|NAT_mex|2022-06-08",
        "ST":"ST_1",
        "RISK":"RISK_3",
        "MET":"MET_NA",
        "NAT":"NAT_mex"
      }
    },
    {
      "id":"ID_CEC-21-5280|ST_1|CODE_09007|SX_M|RISK_3|AGE_21|SES_2|SCO_2|CD4_2|DRUG_1|MET_NA|APP_NA|RES_1|REC_0|VEN_0|CL_562|NAT_mex|2021-10-20",
      "cluster":370,
      "patient_attributes":{
        "ehars_uid":"ID_CEC-21-5280|ST_1|CODE_09007|SX_M|RISK_3|AGE_21|SES_2|SCO_2|CD4_2|DRUG_1|MET_NA|APP_NA|RES_1|REC_0|VEN_0|CL_562|NAT_mex|2021-10-20",
        "ST":"ST_1",
        "RISK":"RISK_3",
        "MET":"MET_NA",
        "NAT":"NAT_mex"
      }
    },
    {
      "id":"ID_CEC-22-9386|ST_1|CODE_09007|SX_M|RISK_NA|AGE_26|SES_NA|SCO_NA|CD4_1|DRUG_NA|MET_NA|APP_NA|RES_1|REC_0|VEN_NA|CL_562|NAT_NA|2022-10-24",
      "cluster":370,
      "patient_attributes":{
        "ehars_uid":"ID_CEC-22-9386|ST_1|CODE_09007|SX_M|RISK_NA|AGE_26|SES_NA|SCO_NA|CD4_1|DRUG_NA|MET_NA|APP_NA|RES_1|REC_0|VEN_NA|CL_562|NAT_NA|2022-10-24",
        "ST":"ST_1",
        "RISK":"RISK_NA",
        "MET":"MET_NA",
        "NAT":"NAT_NA"
      }
    },
    {
      "id":"ID_CEC-21-2319|ST_2|CODE_15033|SX_M|RISK_3|AGE_32|SES_2|SCO_3|CD4_2|DRUG_1|MET_NA|APP_1|RES_1|REC_0|VEN_1|CL_562|NAT_mex|2021-01-08",
      "cluster":370,
      "patient_attributes":{
        "ehars_uid":"ID_CEC-21-2319|ST_2|CODE_15033|SX_M|RISK_3|AGE_32|SES_2|SCO_3|CD4_2|DRUG_1|MET_NA|APP_1|RES_1|REC_0|VEN_1|CL_562|NAT_mex|2021-01-08",
        "ST":"ST_2",
        "RISK":"RISK_3",
        "MET":"MET_NA",
        "NAT":"NAT_mex"
      }
    },
    {
      "id":"ID_CEC-21-2323|ST_2|CODE_15099|SX_M|RISK_3|AGE_22|SES_2|SCO_3|CD4_1|DRUG_0|MET_NA|APP_1|RES_1|REC_0|VEN_0|CL_576|NAT_mex|2021-01-08",
      "cluster":371,
      "patient_attributes":{
        "ehars_uid":"ID_CEC-21-2323|ST_2|CODE_15099|SX_M|RISK_3|AGE_22|SES_2|SCO_3|CD4_1|DRUG_0|MET_NA|APP_1|RES_1|REC_0|VEN_0|CL_576|NAT_mex|2021-01-08",
        "ST":"ST_2",
        "RISK":"RISK_3",
        "MET":"MET_NA",
        "NAT":"NAT_mex"
      }
    },
    {
      "id":"ID_CEC-21-2393|ST_1|CODE_09003|SX_M|RISK_3|AGE_39|SES_2|SCO_3|CD4_3|DRUG_0|MET_NA|APP_1|RES_1|REC_1|VEN_0|CL_576|NAT_mex|2021-01-15",
      "cluster":371,
      "patient_attributes":{
        "ehars_uid":"ID_CEC-21-2393|ST_1|CODE_09003|SX_M|RISK_3|AGE_39|SES_2|SCO_3|CD4_3|DRUG_0|MET_NA|APP_1|RES_1|REC_1|VEN_0|CL_576|NAT_mex|2021-01-15",
        "ST":"ST_1",
        "RISK":"RISK_3",
        "MET":"MET_NA",
        "NAT":"NAT_mex"
      }
    },
    {
      "id":"ID_CEC-22-8887|ST_2|CODE_15099|SX_M|RISK_3|AGE_27|SES_2|SCO_2|CD4_2|DRUG_NA|MET_NA|APP_0|RES_1|REC_0|VEN_0|CL_NA|NAT_mex|2022-09-06",
      "cluster":371,
      "patient_attributes":{
        "ehars_uid":"ID_CEC-22-8887|ST_2|CODE_15099|SX_M|RISK_3|AGE_27|SES_2|SCO_2|CD4_2|DRUG_NA|MET_NA|APP_0|RES_1|REC_0|VEN_0|CL_NA|NAT_mex|2022-09-06",
        "ST":"ST_2",
        "RISK":"RISK_3",
        "MET":"MET_NA",
        "NAT":"NAT_mex"
      }
    },
    {
      "id":"ID_CEC-21-2327|ST_2|CODE_15033|SX_M|RISK_3|AGE_19|SES_1|SCO_2|CD4_2|DRUG_1|MET_NA|APP_1|RES_2|REC_0|VEN_0|CL_416|NAT_mex|2021-01-08",
      "cluster":372,
      "patient_attributes":{
        "ehars_uid":"ID_CEC-21-2327|ST_2|CODE_15033|SX_M|RISK_3|AGE_19|SES_1|SCO_2|CD4_2|DRUG_1|MET_NA|APP_1|RES_2|REC_0|VEN_0|CL_416|NAT_mex|2021-01-08",
        "ST":"ST_2",
        "RISK":"RISK_3",
        "MET":"MET_NA",
        "NAT":"NAT_mex"
      }
    },
    {
      "id":"ID_CEC-21-4055|ST_2|CODE_15104|SX_M|RISK_3|AGE_25|SES_2|SCO_3|CD4_2|DRUG_0|MET_NA|APP_1|RES_3|REC_1|VEN_1|CL_416|NAT_mex|2021-06-21",
      "cluster":372,
      "patient_attributes":{
        "ehars_uid":"ID_CEC-21-4055|ST_2|CODE_15104|SX_M|RISK_3|AGE_25|SES_2|SCO_3|CD4_2|DRUG_0|MET_NA|APP_1|RES_3|REC_1|VEN_1|CL_416|NAT_mex|2021-06-21",
        "ST":"ST_2",
        "RISK":"RISK_3",
        "MET":"MET_NA",
        "NAT":"NAT_mex"
      }
    },
    {
      "id":"ID_CEC-22-8711|ST_1|CODE_09015|SX_FT|RISK_4|AGE_30|SES_1|SCO_2|CD4_2|DRUG_1|MET_NA|APP_0|RES_6|REC_0|VEN_1|CL_416|NAT_mex|2022-08-23",
      "cluster":372,
      "patient_attributes":{
        "ehars_uid":"ID_CEC-22-8711|ST_1|CODE_09015|SX_FT|RISK_4|AGE_30|SES_1|SCO_2|CD4_2|DRUG_1|MET_NA|APP_0|RES_6|REC_0|VEN_1|CL_416|NAT_mex|2022-08-23",
        "ST":"ST_1",
        "RISK":"RISK_4",
        "MET":"MET_NA",
        "NAT":"NAT_mex"
      }
    },
    {
      "id":"ID_CEC-21-2338|ST_1|CODE_09012|SX_M|RISK_3|AGE_23|SES_2|SCO_3|CD4_2|DRUG_0|MET_NA|APP_1|RES_2|REC_0|VEN_1|CL_619|NAT_mex|2021-01-11",
      "cluster":373,
      "patient_attributes":{
        "ehars_uid":"ID_CEC-21-2338|ST_1|CODE_09012|SX_M|RISK_3|AGE_23|SES_2|SCO_3|CD4_2|DRUG_0|MET_NA|APP_1|RES_2|REC_0|VEN_1|CL_619|NAT_mex|2021-01-11",
        "ST":"ST_1",
        "RISK":"RISK_3",
        "MET":"MET_NA",
        "NAT":"NAT_mex"
      }
    },
    {
      "id":"ID_CEC-21-5069|ST_1|CODE_09015|SX_M|RISK_3|AGE_39|SES_2|SCO_3|CD4_2|DRUG_1|MET_NA|APP_1|RES_2|REC_0|VEN_0|CL_619|NAT_mex|2021-10-01",
      "cluster":373,
      "patient_attributes":{
        "ehars_uid":"ID_CEC-21-5069|ST_1|CODE_09015|SX_M|RISK_3|AGE_39|SES_2|SCO_3|CD4_2|DRUG_1|MET_NA|APP_1|RES_2|REC_0|VEN_0|CL_619|NAT_mex|2021-10-01",
        "ST":"ST_1",
        "RISK":"RISK_3",
        "MET":"MET_NA",
        "NAT":"NAT_mex"
      }
    },
    {
      "id":"ID_CEC-22-9108|ST_1|CODE_09014|SX_M|RISK_3|AGE_40|SES_2|SCO_3|CD4_1|DRUG_1|MET_NA|APP_1|RES_2|REC_0|VEN_0|CL_619|NAT_mex|2022-09-27",
      "cluster":373,
      "patient_attributes":{
        "ehars_uid":"ID_CEC-22-9108|ST_1|CODE_09014|SX_M|RISK_3|AGE_40|SES_2|SCO_3|CD4_1|DRUG_1|MET_NA|APP_1|RES_2|REC_0|VEN_0|CL_619|NAT_mex|2022-09-27",
        "ST":"ST_1",
        "RISK":"RISK_3",
        "MET":"MET_NA",
        "NAT":"NAT_mex"
      }
    },
    {
      "id":"ID_CEC-21-2345|ST_1|CODE_09012|SX_M|RISK_3|AGE_23|SES_1|SCO_2|CD4_1|DRUG_1|MET_NA|APP_1|RES_1|REC_0|VEN_0|CL_480|NAT_mex|2021-01-12",
      "cluster":374,
      "patient_attributes":{
        "ehars_uid":"ID_CEC-21-2345|ST_1|CODE_09012|SX_M|RISK_3|AGE_23|SES_1|SCO_2|CD4_1|DRUG_1|MET_NA|APP_1|RES_1|REC_0|VEN_0|CL_480|NAT_mex|2021-01-12",
        "ST":"ST_1",
        "RISK":"RISK_3",
        "MET":"MET_NA",
        "NAT":"NAT_mex"
      }
    },
    {
      "id":"ID_CEC-21-5925|ST_1|CODE_09003|SX_M|RISK_3|AGE_23|SES_2|SCO_2|CD4_2|DRUG_1|MET_NA|APP_1|RES_1|REC_0|VEN_1|CL_480|NAT_mex|2021-12-14",
      "cluster":374,
      "patient_attributes":{
        "ehars_uid":"ID_CEC-21-5925|ST_1|CODE_09003|SX_M|RISK_3|AGE_23|SES_2|SCO_2|CD4_2|DRUG_1|MET_NA|APP_1|RES_1|REC_0|VEN_1|CL_480|NAT_mex|2021-12-14",
        "ST":"ST_1",
        "RISK":"RISK_3",
        "MET":"MET_NA",
        "NAT":"NAT_mex"
      }
    },
    {
      "id":"ID_CEC-22-6567|ST_1|CODE_09011|SX_M|RISK_3|AGE_41|SES_2|SCO_3|CD4_1|DRUG_0|MET_NA|APP_1|RES_1|REC_0|VEN_0|CL_480|NAT_mex|2022-02-22",
      "cluster":374,
      "patient_attributes":{
        "ehars_uid":"ID_CEC-22-6567|ST_1|CODE_09011|SX_M|RISK_3|AGE_41|SES_2|SCO_3|CD4_1|DRUG_0|MET_NA|APP_1|RES_1|REC_0|VEN_0|CL_480|NAT_mex|2022-02-22",
        "ST":"ST_1",
        "RISK":"RISK_3",
        "MET":"MET_NA",
        "NAT":"NAT_mex"
      }
    },
    {
      "id":"ID_CEC-21-2360|ST_1|CODE_09002|SX_M|RISK_3|AGE_25|SES_2|SCO_2|CD4_2|DRUG_0|MET_NA|APP_1|RES_3|REC_0|VEN_0|CL_620|NAT_mex|2021-01-13",
      "cluster":375,
      "patient_attributes":{
        "ehars_uid":"ID_CEC-21-2360|ST_1|CODE_09002|SX_M|RISK_3|AGE_25|SES_2|SCO_2|CD4_2|DRUG_0|MET_NA|APP_1|RES_3|REC_0|VEN_0|CL_620|NAT_mex|2021-01-13",
        "ST":"ST_1",
        "RISK":"RISK_3",
        "MET":"MET_NA",
        "NAT":"NAT_mex"
      }
    },
    {
      "id":"ID_CEC-22-6361|ST_2|CODE_15104|SX_M|RISK_3|AGE_26|SES_2|SCO_2|CD4_2|DRUG_1|MET_NA|APP_1|RES_3|REC_0|VEN_0|CL_620|NAT_mex|2022-02-02",
      "cluster":375,
      "patient_attributes":{
        "ehars_uid":"ID_CEC-22-6361|ST_2|CODE_15104|SX_M|RISK_3|AGE_26|SES_2|SCO_2|CD4_2|DRUG_1|MET_NA|APP_1|RES_3|REC_0|VEN_0|CL_620|NAT_mex|2022-02-02",
        "ST":"ST_2",
        "RISK":"RISK_3",
        "MET":"MET_NA",
        "NAT":"NAT_mex"
      }
    },
    {
      "id":"ID_CEC-22-6953|ST_1|CODE_09003|SX_M|RISK_3|AGE_27|SES_2|SCO_3|CD4_1|DRUG_0|MET_NA|APP_1|RES_3|REC_0|VEN_1|CL_620|NAT_mex|2022-03-28",
      "cluster":375,
      "patient_attributes":{
        "ehars_uid":"ID_CEC-22-6953|ST_1|CODE_09003|SX_M|RISK_3|AGE_27|SES_2|SCO_3|CD4_1|DRUG_0|MET_NA|APP_1|RES_3|REC_0|VEN_1|CL_620|NAT_mex|2022-03-28",
        "ST":"ST_1",
        "RISK":"RISK_3",
        "MET":"MET_NA",
        "NAT":"NAT_mex"
      }
    },
    {
      "id":"ID_CEC-21-2408|ST_1|CODE_09015|SX_M|RISK_3|AGE_26|SES_1|SCO_2|CD4_2|DRUG_1|MET_NA|APP_1|RES_1|REC_1|VEN_0|CL_17|NAT_mex|2021-01-19",
      "cluster":376,
      "patient_attributes":{
        "ehars_uid":"ID_CEC-21-2408|ST_1|CODE_09015|SX_M|RISK_3|AGE_26|SES_1|SCO_2|CD4_2|DRUG_1|MET_NA|APP_1|RES_1|REC_1|VEN_0|CL_17|NAT_mex|2021-01-19",
        "ST":"ST_1",
        "RISK":"RISK_3",
        "MET":"MET_NA",
        "NAT":"NAT_mex"
      }
    },
    {
      "id":"ID_CEC-21-2877|ST_1|CODE_09007|SX_M|RISK_3|AGE_32|SES_2|SCO_3|CD4_2|DRUG_1|MET_NA|APP_1|RES_1|REC_1|VEN_1|CL_17|NAT_mex|2021-03-08",
      "cluster":376,
      "patient_attributes":{
        "ehars_uid":"ID_CEC-21-2877|ST_1|CODE_09007|SX_M|RISK_3|AGE_32|SES_2|SCO_3|CD4_2|DRUG_1|MET_NA|APP_1|RES_1|REC_1|VEN_1|CL_17|NAT_mex|2021-03-08",
        "ST":"ST_1",
        "RISK":"RISK_3",
        "MET":"MET_NA",
        "NAT":"NAT_mex"
      }
    },
    {
      "id":"ID_CEC-21-4106|ST_1|CODE_09007|SX_M|RISK_3|AGE_31|SES_1|SCO_3|CD4_2|DRUG_1|MET_NA|APP_1|RES_1|REC_0|VEN_NA|CL_17|NAT_mex|2021-06-23",
      "cluster":376,
      "patient_attributes":{
        "ehars_uid":"ID_CEC-21-4106|ST_1|CODE_09007|SX_M|RISK_3|AGE_31|SES_1|SCO_3|CD4_2|DRUG_1|MET_NA|APP_1|RES_1|REC_0|VEN_NA|CL_17|NAT_mex|2021-06-23",
        "ST":"ST_1",
        "RISK":"RISK_3",
        "MET":"MET_NA",
        "NAT":"NAT_mex"
      }
    },
    {
      "id":"ID_CEC-21-2524|ST_2|CODE_15025|SX_M|RISK_3|AGE_41|SES_1|SCO_2|CD4_1|DRUG_0|MET_NA|APP_0|RES_2|REC_0|VEN_0|CL_623|NAT_mex|2021-02-02",
      "cluster":377,
      "patient_attributes":{
        "ehars_uid":"ID_CEC-21-2524|ST_2|CODE_15025|SX_M|RISK_3|AGE_41|SES_1|SCO_2|CD4_1|DRUG_0|MET_NA|APP_0|RES_2|REC_0|VEN_0|CL_623|NAT_mex|2021-02-02",
        "ST":"ST_2",
        "RISK":"RISK_3",
        "MET":"MET_NA",
        "NAT":"NAT_mex"
      }
    },
    {
      "id":"ID_CEC-21-4525|ST_2|CODE_15033|SX_M|RISK_NA|AGE_70|SES_NA|SCO_NA|CD4_1|DRUG_NA|MET_NA|APP_NA|RES_2|REC_0|VEN_NA|CL_623|NAT_NA|2021-08-10",
      "cluster":377,
      "patient_attributes":{
        "ehars_uid":"ID_CEC-21-4525|ST_2|CODE_15033|SX_M|RISK_NA|AGE_70|SES_NA|SCO_NA|CD4_1|DRUG_NA|MET_NA|APP_NA|RES_2|REC_0|VEN_NA|CL_623|NAT_NA|2021-08-10",
        "ST":"ST_2",
        "RISK":"RISK_NA",
        "MET":"MET_NA",
        "NAT":"NAT_NA"
      }
    },
    {
      "id":"ID_CEC-22-7015|ST_1|CODE_09004|SX_M|RISK_3|AGE_33|SES_1|SCO_2|CD4_1|DRUG_0|MET_NA|APP_1|RES_2|REC_0|VEN_0|CL_623|NAT_mex|2022-03-30",
      "cluster":377,
      "patient_attributes":{
        "ehars_uid":"ID_CEC-22-7015|ST_1|CODE_09004|SX_M|RISK_3|AGE_33|SES_1|SCO_2|CD4_1|DRUG_0|MET_NA|APP_1|RES_2|REC_0|VEN_0|CL_623|NAT_mex|2022-03-30",
        "ST":"ST_1",
        "RISK":"RISK_3",
        "MET":"MET_NA",
        "NAT":"NAT_mex"
      }
    },
    {
      "id":"ID_CEC-21-2584|ST_2|CODE_15104|SX_M|RISK_3|AGE_29|SES_2|SCO_2|CD4_3|DRUG_1|MET_NA|APP_1|RES_6|REC_1|VEN_0|CL_624|NAT_mex|2021-02-05",
      "cluster":378,
      "patient_attributes":{
        "ehars_uid":"ID_CEC-21-2584|ST_2|CODE_15104|SX_M|RISK_3|AGE_29|SES_2|SCO_2|CD4_3|DRUG_1|MET_NA|APP_1|RES_6|REC_1|VEN_0|CL_624|NAT_mex|2021-02-05",
        "ST":"ST_2",
        "RISK":"RISK_3",
        "MET":"MET_NA",
        "NAT":"NAT_mex"
      }
    },
    {
      "id":"ID_CEC-22-7457|ST_2|CODE_15104|SX_M|RISK_3|AGE_25|SES_1|SCO_2|CD4_1|DRUG_1|MET_NA|APP_0|RES_1|REC_0|VEN_1|CL_624|NAT_mex|2022-05-10",
      "cluster":378,
      "patient_attributes":{
        "ehars_uid":"ID_CEC-22-7457|ST_2|CODE_15104|SX_M|RISK_3|AGE_25|SES_1|SCO_2|CD4_1|DRUG_1|MET_NA|APP_0|RES_1|REC_0|VEN_1|CL_624|NAT_mex|2022-05-10",
        "ST":"ST_2",
        "RISK":"RISK_3",
        "MET":"MET_NA",
        "NAT":"NAT_mex"
      }
    },
    {
      "id":"ID_CEC-22-8884|ST_2|CODE_15104|SX_M|RISK_3|AGE_27|SES_2|SCO_3|CD4_2|DRUG_1|MET_NA|APP_1|RES_1|REC_0|VEN_1|CL_624|NAT_mex|2022-09-05",
      "cluster":378,
      "patient_attributes":{
        "ehars_uid":"ID_CEC-22-8884|ST_2|CODE_15104|SX_M|RISK_3|AGE_27|SES_2|SCO_3|CD4_2|DRUG_1|MET_NA|APP_1|RES_1|REC_0|VEN_1|CL_624|NAT_mex|2022-09-05",
        "ST":"ST_2",
        "RISK":"RISK_3",
        "MET":"MET_NA",
        "NAT":"NAT_mex"
      }
    },
    {
      "id":"ID_CEC-21-2631|ST_1|CODE_09010|SX_M|RISK_3|AGE_43|SES_1|SCO_2|CD4_1|DRUG_0|MET_NA|APP_1|RES_2|REC_0|VEN_0|CL_625|NAT_mex|2021-02-11",
      "cluster":379,
      "patient_attributes":{
        "ehars_uid":"ID_CEC-21-2631|ST_1|CODE_09010|SX_M|RISK_3|AGE_43|SES_1|SCO_2|CD4_1|DRUG_0|MET_NA|APP_1|RES_2|REC_0|VEN_0|CL_625|NAT_mex|2021-02-11",
        "ST":"ST_1",
        "RISK":"RISK_3",
        "MET":"MET_NA",
        "NAT":"NAT_mex"
      }
    },
    {
      "id":"ID_CEC-21-2650|ST_1|CODE_09010|SX_M|RISK_3|AGE_31|SES_2|SCO_3|CD4_2|DRUG_0|MET_NA|APP_1|RES_2|REC_0|VEN_1|CL_625|NAT_mex|2021-02-12",
      "cluster":379,
      "patient_attributes":{
        "ehars_uid":"ID_CEC-21-2650|ST_1|CODE_09010|SX_M|RISK_3|AGE_31|SES_2|SCO_3|CD4_2|DRUG_0|MET_NA|APP_1|RES_2|REC_0|VEN_1|CL_625|NAT_mex|2021-02-12",
        "ST":"ST_1",
        "RISK":"RISK_3",
        "MET":"MET_NA",
        "NAT":"NAT_mex"
      }
    },
    {
      "id":"ID_CEC-22-8309|ST_1|CODE_09002|SX_M|RISK_NA|AGE_35|SES_NA|SCO_NA|CD4_1|DRUG_NA|MET_NA|APP_NA|RES_1|REC_0|VEN_NA|CL_625|NAT_NA|2022-07-14",
      "cluster":379,
      "patient_attributes":{
        "ehars_uid":"ID_CEC-22-8309|ST_1|CODE_09002|SX_M|RISK_NA|AGE_35|SES_NA|SCO_NA|CD4_1|DRUG_NA|MET_NA|APP_NA|RES_1|REC_0|VEN_NA|CL_625|NAT_NA|2022-07-14",
        "ST":"ST_1",
        "RISK":"RISK_NA",
        "MET":"MET_NA",
        "NAT":"NAT_NA"
      }
    },
    {
      "id":"ID_CEC-21-2988|ST_1|CODE_09012|SX_M|RISK_3|AGE_31|SES_2|SCO_2|CD4_2|DRUG_1|MET_NA|APP_NA|RES_1|REC_1|VEN_0|CL_959|NAT_mex|2021-03-17",
      "cluster":380,
      "patient_attributes":{
        "ehars_uid":"ID_CEC-21-2988|ST_1|CODE_09012|SX_M|RISK_3|AGE_31|SES_2|SCO_2|CD4_2|DRUG_1|MET_NA|APP_NA|RES_1|REC_1|VEN_0|CL_959|NAT_mex|2021-03-17",
        "ST":"ST_1",
        "RISK":"RISK_3",
        "MET":"MET_NA",
        "NAT":"NAT_mex"
      }
    },
    {
      "id":"ID_CEC-21-2989|ST_1|CODE_09012|SX_M|RISK_3|AGE_23|SES_1|SCO_3|CD4_2|DRUG_1|MET_NA|APP_0|RES_1|REC_1|VEN_0|CL_959|NAT_mex|2021-03-17",
      "cluster":380,
      "patient_attributes":{
        "ehars_uid":"ID_CEC-21-2989|ST_1|CODE_09012|SX_M|RISK_3|AGE_23|SES_1|SCO_3|CD4_2|DRUG_1|MET_NA|APP_0|RES_1|REC_1|VEN_0|CL_959|NAT_mex|2021-03-17",
        "ST":"ST_1",
        "RISK":"RISK_3",
        "MET":"MET_NA",
        "NAT":"NAT_mex"
      }
    },
    {
      "id":"ID_CEC-21-3177|ST_1|CODE_09014|SX_M|RISK_3|AGE_22|SES_1|SCO_2|CD4_2|DRUG_1|MET_NA|APP_0|RES_1|REC_0|VEN_0|CL_NA|NAT_mex|2021-04-06",
      "cluster":380,
      "patient_attributes":{
        "ehars_uid":"ID_CEC-21-3177|ST_1|CODE_09014|SX_M|RISK_3|AGE_22|SES_1|SCO_2|CD4_2|DRUG_1|MET_NA|APP_0|RES_1|REC_0|VEN_0|CL_NA|NAT_mex|2021-04-06",
        "ST":"ST_1",
        "RISK":"RISK_3",
        "MET":"MET_NA",
        "NAT":"NAT_mex"
      }
    },
    {
      "id":"ID_CEC-21-3032|ST_2|CODE_15033|SX_M|RISK_3|AGE_31|SES_2|SCO_3|CD4_3|DRUG_0|MET_NA|APP_1|RES_6|REC_1|VEN_1|CL_476|NAT_cub|2021-03-22",
      "cluster":381,
      "patient_attributes":{
```
