## Supplementary material for "HIV Transmission Dynamics in Greater Mexico City are Shaped by Dense Spatial Mixing": SF2_HIV_Mexico_28KB_outNET_final.json (part 2 of 5)

```
        "ehars_uid":"ID_CEC-21-3032|ST_2|CODE_15033|SX_M|RISK_3|AGE_31|SES_2|SCO_3|CD4_3|DRUG_0|MET_NA|APP_1|RES_6|REC_1|VEN_1|CL_476|NAT_cub|2021-03-22",
        "ST":"ST_2",
        "RISK":"RISK_3",
        "MET":"MET_NA",
        "NAT":"NAT_cub"
      }
    },
    {
      "id":"ID_CEC-21-5118|ST_2|CODE_15058|SX_M|RISK_3|AGE_34|SES_1|SCO_1|CD4_2|DRUG_0|MET_NA|APP_1|RES_6|REC_1|VEN_0|CL_476|NAT_mex|2021-10-06",
      "cluster":381,
      "patient_attributes":{
        "ehars_uid":"ID_CEC-21-5118|ST_2|CODE_15058|SX_M|RISK_3|AGE_34|SES_1|SCO_1|CD4_2|DRUG_0|MET_NA|APP_1|RES_6|REC_1|VEN_0|CL_476|NAT_mex|2021-10-06",
        "ST":"ST_2",
        "RISK":"RISK_3",
        "MET":"MET_NA",
        "NAT":"NAT_mex"
      }
    },
    {
      "id":"ID_CEC-22-8017|ST_1|CODE_09007|SX_M|RISK_3|AGE_35|SES_1|SCO_3|CD4_2|DRUG_0|MET_NA|APP_1|RES_6|REC_1|VEN_0|CL_476|NAT_mex|2022-06-21",
      "cluster":381,
      "patient_attributes":{
        "ehars_uid":"ID_CEC-22-8017|ST_1|CODE_09007|SX_M|RISK_3|AGE_35|SES_1|SCO_3|CD4_2|DRUG_0|MET_NA|APP_1|RES_6|REC_1|VEN_0|CL_476|NAT_mex|2022-06-21",
        "ST":"ST_1",
        "RISK":"RISK_3",
        "MET":"MET_NA",
        "NAT":"NAT_mex"
      }
    },
    {
      "id":"ID_CEC-21-3033|ST_1|CODE_09015|SX_M|RISK_3|AGE_29|SES_2|SCO_2|CD4_1|DRUG_1|MET_NA|APP_1|RES_1|REC_0|VEN_1|CL_501|NAT_mex|2021-03-22",
      "cluster":382,
      "patient_attributes":{
        "ehars_uid":"ID_CEC-21-3033|ST_1|CODE_09015|SX_M|RISK_3|AGE_29|SES_2|SCO_2|CD4_1|DRUG_1|MET_NA|APP_1|RES_1|REC_0|VEN_1|CL_501|NAT_mex|2021-03-22",
        "ST":"ST_1",
        "RISK":"RISK_3",
        "MET":"MET_NA",
        "NAT":"NAT_mex"
      }
    },
    {
      "id":"ID_CEC-21-5725|ST_1|CODE_09015|SX_M|RISK_3|AGE_28|SES_2|SCO_3|CD4_1|DRUG_1|MET_NA|APP_0|RES_1|REC_0|VEN_0|CL_501|NAT_mex|2021-11-29",
      "cluster":382,
      "patient_attributes":{
        "ehars_uid":"ID_CEC-21-5725|ST_1|CODE_09015|SX_M|RISK_3|AGE_28|SES_2|SCO_3|CD4_1|DRUG_1|MET_NA|APP_0|RES_1|REC_0|VEN_0|CL_501|NAT_mex|2021-11-29",
        "ST":"ST_1",
        "RISK":"RISK_3",
        "MET":"MET_NA",
        "NAT":"NAT_mex"
      }
    },
    {
      "id":"ID_CEC-22-6002|ST_1|CODE_09010|SX_M|RISK_3|AGE_43|SES_2|SCO_3|CD4_2|DRUG_1|MET_NA|APP_1|RES_1|REC_0|VEN_1|CL_501|NAT_mex|2022-01-05",
      "cluster":382,
      "patient_attributes":{
        "ehars_uid":"ID_CEC-22-6002|ST_1|CODE_09010|SX_M|RISK_3|AGE_43|SES_2|SCO_3|CD4_2|DRUG_1|MET_NA|APP_1|RES_1|REC_0|VEN_1|CL_501|NAT_mex|2022-01-05",
        "ST":"ST_1",
        "RISK":"RISK_3",
        "MET":"MET_NA",
        "NAT":"NAT_mex"
      }
    },
    {
      "id":"ID_CEC-21-3054|ST_2|CODE_15033|SX_M|RISK_3|AGE_26|SES_2|SCO_3|CD4_2|DRUG_0|MET_NA|APP_1|RES_1|REC_0|VEN_0|CL_88|NAT_mex|2021-03-24",
      "cluster":383,
      "patient_attributes":{
        "ehars_uid":"ID_CEC-21-3054|ST_2|CODE_15033|SX_M|RISK_3|AGE_26|SES_2|SCO_3|CD4_2|DRUG_0|MET_NA|APP_1|RES_1|REC_0|VEN_0|CL_88|NAT_mex|2021-03-24",
        "ST":"ST_2",
        "RISK":"RISK_3",
        "MET":"MET_NA",
        "NAT":"NAT_mex"
      }
    },
    {
      "id":"ID_CEC-21-4405|ST_1|CODE_09015|SX_M|RISK_3|AGE_25|SES_1|SCO_2|CD4_2|DRUG_NA|MET_NA|APP_NA|RES_1|REC_0|VEN_NA|CL_88|NAT_mex|2021-07-22",
      "cluster":383,
      "patient_attributes":{
        "ehars_uid":"ID_CEC-21-4405|ST_1|CODE_09015|SX_M|RISK_3|AGE_25|SES_1|SCO_2|CD4_2|DRUG_NA|MET_NA|APP_NA|RES_1|REC_0|VEN_NA|CL_88|NAT_mex|2021-07-22",
        "ST":"ST_1",
        "RISK":"RISK_3",
        "MET":"MET_NA",
        "NAT":"NAT_mex"
      }
    },
    {
      "id":"ID_CEC-22-6347|ST_1|CODE_09012|SX_M|RISK_3|AGE_32|SES_1|SCO_3|CD4_2|DRUG_1|MET_NA|APP_0|RES_1|REC_0|VEN_1|CL_88|NAT_mex|2022-02-03",
      "cluster":383,
      "patient_attributes":{
        "ehars_uid":"ID_CEC-22-6347|ST_1|CODE_09012|SX_M|RISK_3|AGE_32|SES_1|SCO_3|CD4_2|DRUG_1|MET_NA|APP_0|RES_1|REC_0|VEN_1|CL_88|NAT_mex|2022-02-03",
        "ST":"ST_1",
        "RISK":"RISK_3",
        "MET":"MET_NA",
        "NAT":"NAT_mex"
      }
    },
    {
      "id":"ID_CEC-21-3067|ST_1|CODE_09012|SX_M|RISK_3|AGE_27|SES_2|SCO_3|CD4_2|DRUG_1|MET_NA|APP_1|RES_2|REC_0|VEN_0|CL_485|NAT_mex|2021-03-24",
      "cluster":384,
      "patient_attributes":{
        "ehars_uid":"ID_CEC-21-3067|ST_1|CODE_09012|SX_M|RISK_3|AGE_27|SES_2|SCO_3|CD4_2|DRUG_1|MET_NA|APP_1|RES_2|REC_0|VEN_0|CL_485|NAT_mex|2021-03-24",
        "ST":"ST_1",
        "RISK":"RISK_3",
        "MET":"MET_NA",
        "NAT":"NAT_mex"
      }
    },
    {
      "id":"ID_CEC-21-3078|ST_1|CODE_09012|SX_M|RISK_3|AGE_31|SES_2|SCO_3|CD4_2|DRUG_1|MET_NA|APP_1|RES_2|REC_0|VEN_0|CL_485|NAT_mex|2021-03-25",
      "cluster":384,
      "patient_attributes":{
        "ehars_uid":"ID_CEC-21-3078|ST_1|CODE_09012|SX_M|RISK_3|AGE_31|SES_2|SCO_3|CD4_2|DRUG_1|MET_NA|APP_1|RES_2|REC_0|VEN_0|CL_485|NAT_mex|2021-03-25",
        "ST":"ST_1",
        "RISK":"RISK_3",
        "MET":"MET_NA",
        "NAT":"NAT_mex"
      }
    },
    {
      "id":"ID_CEC-21-3181|ST_2|CODE_15013|SX_M|RISK_3|AGE_30|SES_2|SCO_3|CD4_1|DRUG_1|MET_NA|APP_0|RES_2|REC_0|VEN_0|CL_485|NAT_mex|2021-04-06",
      "cluster":384,
      "patient_attributes":{
        "ehars_uid":"ID_CEC-21-3181|ST_2|CODE_15013|SX_M|RISK_3|AGE_30|SES_2|SCO_3|CD4_1|DRUG_1|MET_NA|APP_0|RES_2|REC_0|VEN_0|CL_485|NAT_mex|2021-04-06",
        "ST":"ST_2",
        "RISK":"RISK_3",
        "MET":"MET_NA",
        "NAT":"NAT_mex"
      }
    },
    {
      "id":"ID_CEC-21-3077|ST_1|CODE_09005|SX_M|RISK_3|AGE_35|SES_2|SCO_2|CD4_3|DRUG_1|MET_NA|APP_0|RES_1|REC_0|VEN_1|CL_632|NAT_mex|2021-03-25",
      "cluster":385,
      "patient_attributes":{
        "ehars_uid":"ID_CEC-21-3077|ST_1|CODE_09005|SX_M|RISK_3|AGE_35|SES_2|SCO_2|CD4_3|DRUG_1|MET_NA|APP_0|RES_1|REC_0|VEN_1|CL_632|NAT_mex|2021-03-25",
        "ST":"ST_1",
        "RISK":"RISK_3",
        "MET":"MET_NA",
        "NAT":"NAT_mex"
      }
    },
    {
      "id":"ID_CEC-21-3185|ST_1|CODE_09004|SX_M|RISK_3|AGE_23|SES_2|SCO_2|CD4_1|DRUG_0|MET_NA|APP_0|RES_1|REC_0|VEN_0|CL_632|NAT_mex|2021-04-06",
      "cluster":385,
      "patient_attributes":{
        "ehars_uid":"ID_CEC-21-3185|ST_1|CODE_09004|SX_M|RISK_3|AGE_23|SES_2|SCO_2|CD4_1|DRUG_0|MET_NA|APP_0|RES_1|REC_0|VEN_0|CL_632|NAT_mex|2021-04-06",
        "ST":"ST_1",
        "RISK":"RISK_3",
        "MET":"MET_NA",
        "NAT":"NAT_mex"
      }
    },
    {
      "id":"ID_CEC-21-3212|ST_1|CODE_09004|SX_M|RISK_3|AGE_35|SES_2|SCO_2|CD4_1|DRUG_1|MET_NA|APP_0|RES_1|REC_0|VEN_0|CL_632|NAT_mex|2021-04-07",
      "cluster":385,
      "patient_attributes":{
        "ehars_uid":"ID_CEC-21-3212|ST_1|CODE_09004|SX_M|RISK_3|AGE_35|SES_2|SCO_2|CD4_1|DRUG_1|MET_NA|APP_0|RES_1|REC_0|VEN_0|CL_632|NAT_mex|2021-04-07",
        "ST":"ST_1",
        "RISK":"RISK_3",
        "MET":"MET_NA",
        "NAT":"NAT_mex"
      }
    },
    {
      "id":"ID_CEC-21-3083|ST_1|CODE_09006|SX_M|RISK_3|AGE_34|SES_2|SCO_2|CD4_1|DRUG_0|MET_NA|APP_1|RES_1|REC_0|VEN_NA|CL_80|NAT_mex|2021-03-24",
      "cluster":386,
      "patient_attributes":{
        "ehars_uid":"ID_CEC-21-3083|ST_1|CODE_09006|SX_M|RISK_3|AGE_34|SES_2|SCO_2|CD4_1|DRUG_0|MET_NA|APP_1|RES_1|REC_0|VEN_NA|CL_80|NAT_mex|2021-03-24",
        "ST":"ST_1",
        "RISK":"RISK_3",
        "MET":"MET_NA",
        "NAT":"NAT_mex"
      }
    },
    {
      "id":"ID_CEC-22-6337|ST_1|CODE_09007|SX_M|RISK_3|AGE_27|SES_2|SCO_2|CD4_2|DRUG_1|MET_NA|APP_1|RES_1|REC_0|VEN_0|CL_80|NAT_mex|2022-02-01",
      "cluster":386,
      "patient_attributes":{
        "ehars_uid":"ID_CEC-22-6337|ST_1|CODE_09007|SX_M|RISK_3|AGE_27|SES_2|SCO_2|CD4_2|DRUG_1|MET_NA|APP_1|RES_1|REC_0|VEN_0|CL_80|NAT_mex|2022-02-01",
        "ST":"ST_1",
        "RISK":"RISK_3",
        "MET":"MET_NA",
        "NAT":"NAT_mex"
      }
    },
    {
      "id":"ID_CEC-22-7556|ST_1|CODE_09006|SX_M|RISK_3|AGE_23|SES_1|SCO_2|CD4_2|DRUG_1|MET_NA|APP_1|RES_1|REC_0|VEN_1|CL_80|NAT_mex|2022-05-17",
      "cluster":386,
      "patient_attributes":{
        "ehars_uid":"ID_CEC-22-7556|ST_1|CODE_09006|SX_M|RISK_3|AGE_23|SES_1|SCO_2|CD4_2|DRUG_1|MET_NA|APP_1|RES_1|REC_0|VEN_1|CL_80|NAT_mex|2022-05-17",
        "ST":"ST_1",
        "RISK":"RISK_3",
        "MET":"MET_NA",
        "NAT":"NAT_mex"
      }
    },
    {
      "id":"ID_CEC-21-3085|ST_1|CODE_09007|SX_M|RISK_3|AGE_25|SES_1|SCO_2|CD4_2|DRUG_NA|MET_NA|APP_0|RES_1|REC_0|VEN_NA|CL_633|NAT_mex|2021-03-24",
      "cluster":387,
      "patient_attributes":{
        "ehars_uid":"ID_CEC-21-3085|ST_1|CODE_09007|SX_M|RISK_3|AGE_25|SES_1|SCO_2|CD4_2|DRUG_NA|MET_NA|APP_0|RES_1|REC_0|VEN_NA|CL_633|NAT_mex|2021-03-24",
        "ST":"ST_1",
        "RISK":"RISK_3",
        "MET":"MET_NA",
        "NAT":"NAT_mex"
      }
    },
    {
      "id":"ID_CEC-22-6400|ST_1|CODE_09007|SX_M|RISK_3|AGE_24|SES_2|SCO_3|CD4_1|DRUG_0|MET_NA|APP_0|RES_1|REC_0|VEN_0|CL_633|NAT_mex|2022-02-09",
      "cluster":387,
      "patient_attributes":{
        "ehars_uid":"ID_CEC-22-6400|ST_1|CODE_09007|SX_M|RISK_3|AGE_24|SES_2|SCO_3|CD4_1|DRUG_0|MET_NA|APP_0|RES_1|REC_0|VEN_0|CL_633|NAT_mex|2022-02-09",
        "ST":"ST_1",
        "RISK":"RISK_3",
        "MET":"MET_NA",
        "NAT":"NAT_mex"
      }
    },
    {
      "id":"ID_CEC-22-7886|ST_1|CODE_09003|SX_M|RISK_3|AGE_48|SES_1|SCO_1|CD4_2|DRUG_0|MET_NA|APP_NA|RES_1|REC_0|VEN_NA|CL_633|NAT_mex|2022-06-09",
      "cluster":387,
      "patient_attributes":{
        "ehars_uid":"ID_CEC-22-7886|ST_1|CODE_09003|SX_M|RISK_3|AGE_48|SES_1|SCO_1|CD4_2|DRUG_0|MET_NA|APP_NA|RES_1|REC_0|VEN_NA|CL_633|NAT_mex|2022-06-09",
        "ST":"ST_1",
        "RISK":"RISK_3",
        "MET":"MET_NA",
        "NAT":"NAT_mex"
      }
    },
    {
      "id":"ID_CEC-21-3103|ST_1|CODE_09014|SX_M|RISK_3|AGE_34|SES_2|SCO_3|CD4_2|DRUG_0|MET_NA|APP_0|RES_2|REC_0|VEN_0|CL_635|NAT_mex|2021-03-26",
      "cluster":388,
      "patient_attributes":{
        "ehars_uid":"ID_CEC-21-3103|ST_1|CODE_09014|SX_M|RISK_3|AGE_34|SES_2|SCO_3|CD4_2|DRUG_0|MET_NA|APP_0|RES_2|REC_0|VEN_0|CL_635|NAT_mex|2021-03-26",
        "ST":"ST_1",
        "RISK":"RISK_3",
        "MET":"MET_NA",
        "NAT":"NAT_mex"
      }
    },
    {
      "id":"ID_CEC-21-5747|ST_1|CODE_09005|SX_M|RISK_3|AGE_23|SES_1|SCO_3|CD4_1|DRUG_1|MET_NA|APP_1|RES_2|REC_0|VEN_1|CL_635|NAT_mex|2021-11-30",
      "cluster":388,
      "patient_attributes":{
        "ehars_uid":"ID_CEC-21-5747|ST_1|CODE_09005|SX_M|RISK_3|AGE_23|SES_1|SCO_3|CD4_1|DRUG_1|MET_NA|APP_1|RES_2|REC_0|VEN_1|CL_635|NAT_mex|2021-11-30",
        "ST":"ST_1",
        "RISK":"RISK_3",
        "MET":"MET_NA",
        "NAT":"NAT_mex"
      }
    },
    {
      "id":"ID_CEC-22-6650|ST_1|CODE_09015|SX_M|RISK_3|AGE_45|SES_1|SCO_2|CD4_1|DRUG_1|MET_NA|APP_0|RES_2|REC_0|VEN_0|CL_635|NAT_mex|2022-03-02",
      "cluster":388,
      "patient_attributes":{
        "ehars_uid":"ID_CEC-22-6650|ST_1|CODE_09015|SX_M|RISK_3|AGE_45|SES_1|SCO_2|CD4_1|DRUG_1|MET_NA|APP_0|RES_2|REC_0|VEN_0|CL_635|NAT_mex|2022-03-02",
        "ST":"ST_1",
        "RISK":"RISK_3",
        "MET":"MET_NA",
        "NAT":"NAT_mex"
      }
    },
    {
      "id":"ID_CEC-21-3135|ST_1|CODE_09014|SX_M|RISK_3|AGE_25|SES_2|SCO_3|CD4_3|DRUG_0|MET_NA|APP_1|RES_2|REC_0|VEN_0|CL_544|NAT_mex|2021-03-30",
      "cluster":389,
      "patient_attributes":{
        "ehars_uid":"ID_CEC-21-3135|ST_1|CODE_09014|SX_M|RISK_3|AGE_25|SES_2|SCO_3|CD4_3|DRUG_0|MET_NA|APP_1|RES_2|REC_0|VEN_0|CL_544|NAT_mex|2021-03-30",
        "ST":"ST_1",
        "RISK":"RISK_3",
        "MET":"MET_NA",
        "NAT":"NAT_mex"
      }
    },
    {
      "id":"ID_CEC-22-6224|ST_1|CODE_09016|SX_M|RISK_3|AGE_23|SES_2|SCO_2|CD4_1|DRUG_0|MET_NA|APP_1|RES_2|REC_0|VEN_NA|CL_544|NAT_mex|2022-01-24",
      "cluster":389,
      "patient_attributes":{
        "ehars_uid":"ID_CEC-22-6224|ST_1|CODE_09016|SX_M|RISK_3|AGE_23|SES_2|SCO_2|CD4_1|DRUG_0|MET_NA|APP_1|RES_2|REC_0|VEN_NA|CL_544|NAT_mex|2022-01-24",
        "ST":"ST_1",
        "RISK":"RISK_3",
        "MET":"MET_NA",
        "NAT":"NAT_mex"
      }
    },
    {
      "id":"ID_CEC-22-9398|ST_1|CODE_09003|SX_M|RISK_3|AGE_29|SES_2|SCO_3|CD4_2|DRUG_1|MET_NA|APP_1|RES_2|REC_0|VEN_0|CL_544|NAT_mex|2022-10-24",
      "cluster":389,
      "patient_attributes":{
        "ehars_uid":"ID_CEC-22-9398|ST_1|CODE_09003|SX_M|RISK_3|AGE_29|SES_2|SCO_3|CD4_2|DRUG_1|MET_NA|APP_1|RES_2|REC_0|VEN_0|CL_544|NAT_mex|2022-10-24",
        "ST":"ST_1",
        "RISK":"RISK_3",
        "MET":"MET_NA",
        "NAT":"NAT_mex"
      }
    },
    {
      "id":"ID_CEC-21-3160|ST_1|CODE_09014|SX_M|RISK_3|AGE_40|SES_2|SCO_3|CD4_1|DRUG_0|MET_NA|APP_0|RES_2|REC_0|VEN_0|CL_636|NAT_mex|2021-04-05",
      "cluster":390,
      "patient_attributes":{
        "ehars_uid":"ID_CEC-21-3160|ST_1|CODE_09014|SX_M|RISK_3|AGE_40|SES_2|SCO_3|CD4_1|DRUG_0|MET_NA|APP_0|RES_2|REC_0|VEN_0|CL_636|NAT_mex|2021-04-05",
        "ST":"ST_1",
        "RISK":"RISK_3",
        "MET":"MET_NA",
        "NAT":"NAT_mex"
      }
    },
    {
      "id":"ID_CEC-22-6605|ST_1|CODE_09008|SX_M|RISK_3|AGE_28|SES_2|SCO_3|CD4_3|DRUG_1|MET_1|APP_1|RES_2|REC_0|VEN_NA|CL_636|NAT_mex|2022-02-25",
      "cluster":390,
      "patient_attributes":{
        "ehars_uid":"ID_CEC-22-6605|ST_1|CODE_09008|SX_M|RISK_3|AGE_28|SES_2|SCO_3|CD4_3|DRUG_1|MET_1|APP_1|RES_2|REC_0|VEN_NA|CL_636|NAT_mex|2022-02-25",
        "ST":"ST_1",
        "RISK":"RISK_3",
        "MET":"MET_1",
        "NAT":"NAT_mex"
      }
    },
    {
      "id":"ID_CEC-21-5373|ST_1|CODE_09012|SX_M|RISK_3|AGE_30|SES_2|SCO_3|CD4_3|DRUG_1|MET_NA|APP_1|RES_2|REC_0|VEN_1|CL_636|NAT_mex|2021-10-27",
      "cluster":390,
      "patient_attributes":{
        "ehars_uid":"ID_CEC-21-5373|ST_1|CODE_09012|SX_M|RISK_3|AGE_30|SES_2|SCO_3|CD4_3|DRUG_1|MET_NA|APP_1|RES_2|REC_0|VEN_1|CL_636|NAT_mex|2021-10-27",
        "ST":"ST_1",
        "RISK":"RISK_3",
        "MET":"MET_NA",
        "NAT":"NAT_mex"
      }
    },
    {
      "id":"ID_CEC-21-3217|ST_2|CODE_15058|SX_M|RISK_3|AGE_33|SES_1|SCO_2|CD4_1|DRUG_0|MET_NA|APP_0|RES_1|REC_0|VEN_1|CL_504|NAT_mex|2021-04-08",
      "cluster":391,
      "patient_attributes":{
        "ehars_uid":"ID_CEC-21-3217|ST_2|CODE_15058|SX_M|RISK_3|AGE_33|SES_1|SCO_2|CD4_1|DRUG_0|MET_NA|APP_0|RES_1|REC_0|VEN_1|CL_504|NAT_mex|2021-04-08",
        "ST":"ST_2",
        "RISK":"RISK_3",
        "MET":"MET_NA",
        "NAT":"NAT_mex"
      }
    },
    {
      "id":"ID_CEC-21-4463|ST_1|CODE_09010|SX_M|RISK_3|AGE_28|SES_1|SCO_2|CD4_1|DRUG_0|MET_NA|APP_1|RES_1|REC_0|VEN_0|CL_504|NAT_mex|2021-08-04",
      "cluster":391,
      "patient_attributes":{
        "ehars_uid":"ID_CEC-21-4463|ST_1|CODE_09010|SX_M|RISK_3|AGE_28|SES_1|SCO_2|CD4_1|DRUG_0|MET_NA|APP_1|RES_1|REC_0|VEN_0|CL_504|NAT_mex|2021-08-04",
        "ST":"ST_1",
        "RISK":"RISK_3",
        "MET":"MET_NA",
        "NAT":"NAT_mex"
      }
    },
    {
      "id":"ID_CEC-22-7406|ST_1|CODE_09005|SX_M|RISK_3|AGE_22|SES_1|SCO_2|CD4_2|DRUG_1|MET_NA|APP_1|RES_1|REC_0|VEN_1|CL_504|NAT_mex|2022-05-06",
      "cluster":391,
      "patient_attributes":{
        "ehars_uid":"ID_CEC-22-7406|ST_1|CODE_09005|SX_M|RISK_3|AGE_22|SES_1|SCO_2|CD4_2|DRUG_1|MET_NA|APP_1|RES_1|REC_0|VEN_1|CL_504|NAT_mex|2022-05-06",
        "ST":"ST_1",
        "RISK":"RISK_3",
        "MET":"MET_NA",
        "NAT":"NAT_mex"
      }
    },
    {
      "id":"ID_CEC-21-3278|ST_2|CODE_15033|SX_M|RISK_3|AGE_21|SES_2|SCO_2|CD4_2|DRUG_0|MET_NA|APP_1|RES_1|REC_0|VEN_1|CL_NA|NAT_mex|2021-04-13",
      "cluster":392,
      "patient_attributes":{
        "ehars_uid":"ID_CEC-21-3278|ST_2|CODE_15033|SX_M|RISK_3|AGE_21|SES_2|SCO_2|CD4_2|DRUG_0|MET_NA|APP_1|RES_1|REC_0|VEN_1|CL_NA|NAT_mex|2021-04-13",
        "ST":"ST_2",
        "RISK":"RISK_3",
        "MET":"MET_NA",
        "NAT":"NAT_mex"
      }
    },
    {
      "id":"ID_CEC-21-4853|ST_1|CODE_09005|SX_M|RISK_3|AGE_25|SES_2|SCO_3|CD4_1|DRUG_1|MET_NA|APP_0|RES_1|REC_0|VEN_0|CL_18|NAT_mex|2021-09-14",
      "cluster":392,
      "patient_attributes":{
        "ehars_uid":"ID_CEC-21-4853|ST_1|CODE_09005|SX_M|RISK_3|AGE_25|SES_2|SCO_3|CD4_1|DRUG_1|MET_NA|APP_0|RES_1|REC_0|VEN_0|CL_18|NAT_mex|2021-09-14",
        "ST":"ST_1",
        "RISK":"RISK_3",
        "MET":"MET_NA",
        "NAT":"NAT_mex"
      }
    },
    {
      "id":"ID_CEC-22-5944|ST_1|CODE_09012|SX_M|RISK_3|AGE_22|SES_2|SCO_2|CD4_2|DRUG_1|MET_NA|APP_1|RES_2|REC_0|VEN_1|CL_18|NAT_mex|2022-01-03",
      "cluster":392,
      "patient_attributes":{
        "ehars_uid":"ID_CEC-22-5944|ST_1|CODE_09012|SX_M|RISK_3|AGE_22|SES_2|SCO_2|CD4_2|DRUG_1|MET_NA|APP_1|RES_2|REC_0|VEN_1|CL_18|NAT_mex|2022-01-03",
        "ST":"ST_1",
        "RISK":"RISK_3",
        "MET":"MET_NA",
        "NAT":"NAT_mex"
      }
    },
    {
      "id":"ID_CEC-21-3659|ST_1|CODE_09014|SX_M|RISK_3|AGE_29|SES_3|SCO_3|CD4_3|DRUG_1|MET_NA|APP_1|RES_2|REC_0|VEN_1|CL_638|NAT_mex|2021-05-18",
      "cluster":393,
      "patient_attributes":{
        "ehars_uid":"ID_CEC-21-3659|ST_1|CODE_09014|SX_M|RISK_3|AGE_29|SES_3|SCO_3|CD4_3|DRUG_1|MET_NA|APP_1|RES_2|REC_0|VEN_1|CL_638|NAT_mex|2021-05-18",
        "ST":"ST_1",
        "RISK":"RISK_3",
        "MET":"MET_NA",
        "NAT":"NAT_mex"
      }
    },
    {
      "id":"ID_CEC-21-4943|ST_1|CODE_09010|SX_M|RISK_3|AGE_28|SES_1|SCO_2|CD4_2|DRUG_0|MET_NA|APP_1|RES_2|REC_0|VEN_0|CL_638|NAT_mex|2021-09-23",
      "cluster":393,
      "patient_attributes":{
        "ehars_uid":"ID_CEC-21-4943|ST_1|CODE_09010|SX_M|RISK_3|AGE_28|SES_1|SCO_2|CD4_2|DRUG_0|MET_NA|APP_1|RES_2|REC_0|VEN_0|CL_638|NAT_mex|2021-09-23",
        "ST":"ST_1",
        "RISK":"RISK_3",
        "MET":"MET_NA",
        "NAT":"NAT_mex"
      }
    },
    {
      "id":"ID_CEC-21-3360|ST_1|CODE_09014|SX_M|RISK_3|AGE_32|SES_1|SCO_3|CD4_2|DRUG_1|MET_NA|APP_1|RES_2|REC_0|VEN_0|CL_638|NAT_mex|2021-04-20",
      "cluster":393,
      "patient_attributes":{
        "ehars_uid":"ID_CEC-21-3360|ST_1|CODE_09014|SX_M|RISK_3|AGE_32|SES_1|SCO_3|CD4_2|DRUG_1|MET_NA|APP_1|RES_2|REC_0|VEN_0|CL_638|NAT_mex|2021-04-20",
        "ST":"ST_1",
        "RISK":"RISK_3",
        "MET":"MET_NA",
        "NAT":"NAT_mex"
      }
    },
    {
      "id":"ID_CEC-21-3452|ST_1|CODE_09015|SX_M|RISK_3|AGE_38|SES_2|SCO_3|CD4_3|DRUG_0|MET_NA|APP_0|RES_2|REC_0|VEN_0|CL_641|NAT_mex|2021-04-26",
      "cluster":394,
      "patient_attributes":{
        "ehars_uid":"ID_CEC-21-3452|ST_1|CODE_09015|SX_M|RISK_3|AGE_38|SES_2|SCO_3|CD4_3|DRUG_0|MET_NA|APP_0|RES_2|REC_0|VEN_0|CL_641|NAT_mex|2021-04-26",
        "ST":"ST_1",
        "RISK":"RISK_3",
        "MET":"MET_NA",
        "NAT":"NAT_mex"
      }
    },
    {
      "id":"ID_CEC-21-4986|ST_1|CODE_09014|SX_M|RISK_3|AGE_28|SES_1|SCO_2|CD4_2|DRUG_1|MET_NA|APP_1|RES_6|REC_0|VEN_1|CL_641|NAT_mex|2021-09-27",
      "cluster":394,
      "patient_attributes":{
        "ehars_uid":"ID_CEC-21-4986|ST_1|CODE_09014|SX_M|RISK_3|AGE_28|SES_1|SCO_2|CD4_2|DRUG_1|MET_NA|APP_1|RES_6|REC_0|VEN_1|CL_641|NAT_mex|2021-09-27",
        "ST":"ST_1",
        "RISK":"RISK_3",
        "MET":"MET_NA",
        "NAT":"NAT_mex"
      }
    },
    {
      "id":"ID_CEC-21-5209|ST_1|CODE_09015|SX_M|RISK_NA|AGE_24|SES_1|SCO_2|CD4_1|DRUG_0|MET_NA|APP_1|RES_1|REC_0|VEN_NA|CL_641|NAT_mex|2021-10-14",
      "cluster":394,
      "patient_attributes":{
        "ehars_uid":"ID_CEC-21-5209|ST_1|CODE_09015|SX_M|RISK_NA|AGE_24|SES_1|SCO_2|CD4_1|DRUG_0|MET_NA|APP_1|RES_1|REC_0|VEN_NA|CL_641|NAT_mex|2021-10-14",
        "ST":"ST_1",
        "RISK":"RISK_NA",
        "MET":"MET_NA",
        "NAT":"NAT_mex"
      }
    },
    {
      "id":"ID_CEC-21-3455|ST_2|CODE_15033|SX_M|RISK_3|AGE_22|SES_1|SCO_2|CD4_1|DRUG_0|MET_NA|APP_0|RES_1|REC_0|VEN_0|CL_642|NAT_mex|2021-04-27",
      "cluster":395,
      "patient_attributes":{
        "ehars_uid":"ID_CEC-21-3455|ST_2|CODE_15033|SX_M|RISK_3|AGE_22|SES_1|SCO_2|CD4_1|DRUG_0|MET_NA|APP_0|RES_1|REC_0|VEN_0|CL_642|NAT_mex|2021-04-27",
        "ST":"ST_2",
        "RISK":"RISK_3",
        "MET":"MET_NA",
        "NAT":"NAT_mex"
      }
    },
    {
      "id":"ID_CEC-21-4513|ST_2|CODE_15033|SX_M|RISK_3|AGE_20|SES_2|SCO_2|CD4_2|DRUG_0|MET_NA|APP_1|RES_1|REC_0|VEN_0|CL_642|NAT_mex|2021-08-09",
      "cluster":395,
      "patient_attributes":{
        "ehars_uid":"ID_CEC-21-4513|ST_2|CODE_15033|SX_M|RISK_3|AGE_20|SES_2|SCO_2|CD4_2|DRUG_0|MET_NA|APP_1|RES_1|REC_0|VEN_0|CL_642|NAT_mex|2021-08-09",
        "ST":"ST_2",
        "RISK":"RISK_3",
        "MET":"MET_NA",
        "NAT":"NAT_mex"
      }
    },
    {
      "id":"ID_CEC-21-3556|ST_2|CODE_15104|SX_M|RISK_3|AGE_20|SES_2|SCO_2|CD4_2|DRUG_1|MET_NA|APP_1|RES_1|REC_0|VEN_0|CL_642|NAT_mex|2021-05-06",
      "cluster":395,
      "patient_attributes":{
        "ehars_uid":"ID_CEC-21-3556|ST_2|CODE_15104|SX_M|RISK_3|AGE_20|SES_2|SCO_2|CD4_2|DRUG_1|MET_NA|APP_1|RES_1|REC_0|VEN_0|CL_642|NAT_mex|2021-05-06",
        "ST":"ST_2",
        "RISK":"RISK_3",
        "MET":"MET_NA",
        "NAT":"NAT_mex"
      }
    },
    {
      "id":"ID_CEC-21-3456|ST_1|CODE_09015|SX_M|RISK_3|AGE_34|SES_2|SCO_2|CD4_2|DRUG_0|MET_NA|APP_1|RES_1|REC_0|VEN_0|CL_437|NAT_mex|2021-04-27",
      "cluster":396,
      "patient_attributes":{
        "ehars_uid":"ID_CEC-21-3456|ST_1|CODE_09015|SX_M|RISK_3|AGE_34|SES_2|SCO_2|CD4_2|DRUG_0|MET_NA|APP_1|RES_1|REC_0|VEN_0|CL_437|NAT_mex|2021-04-27",
        "ST":"ST_1",
        "RISK":"RISK_3",
        "MET":"MET_NA",
        "NAT":"NAT_mex"
      }
    },
    {
      "id":"ID_CEC-21-5864|ST_2|CODE_15033|SX_M|RISK_3|AGE_25|SES_1|SCO_3|CD4_1|DRUG_0|MET_NA|APP_0|RES_1|REC_0|VEN_0|CL_437|NAT_mex|2021-12-08",
      "cluster":396,
      "patient_attributes":{
        "ehars_uid":"ID_CEC-21-5864|ST_2|CODE_15033|SX_M|RISK_3|AGE_25|SES_1|SCO_3|CD4_1|DRUG_0|MET_NA|APP_0|RES_1|REC_0|VEN_0|CL_437|NAT_mex|2021-12-08",
        "ST":"ST_2",
        "RISK":"RISK_3",
        "MET":"MET_NA",
        "NAT":"NAT_mex"
      }
    },
    {
      "id":"ID_CEC-21-5898|ST_2|CODE_15109|SX_M|RISK_3|AGE_25|SES_1|SCO_3|CD4_1|DRUG_0|MET_NA|APP_0|RES_1|REC_0|VEN_0|CL_437|NAT_mex|2021-12-10",
      "cluster":396,
      "patient_attributes":{
        "ehars_uid":"ID_CEC-21-5898|ST_2|CODE_15109|SX_M|RISK_3|AGE_25|SES_1|SCO_3|CD4_1|DRUG_0|MET_NA|APP_0|RES_1|REC_0|VEN_0|CL_437|NAT_mex|2021-12-10",
        "ST":"ST_2",
        "RISK":"RISK_3",
        "MET":"MET_NA",
        "NAT":"NAT_mex"
      }
    },
    {
      "id":"ID_CEC-21-3537|ST_2|CODE_15020|SX_M|RISK_3|AGE_19|SES_1|SCO_2|CD4_2|DRUG_0|MET_NA|APP_1|RES_4|REC_0|VEN_1|CL_643|NAT_mex|2021-05-04",
      "cluster":397,
      "patient_attributes":{
        "ehars_uid":"ID_CEC-21-3537|ST_2|CODE_15020|SX_M|RISK_3|AGE_19|SES_1|SCO_2|CD4_2|DRUG_0|MET_NA|APP_1|RES_4|REC_0|VEN_1|CL_643|NAT_mex|2021-05-04",
        "ST":"ST_2",
        "RISK":"RISK_3",
        "MET":"MET_NA",
        "NAT":"NAT_mex"
      }
    },
    {
      "id":"ID_CEC-21-3538|ST_2|CODE_15020|SX_M|RISK_3|AGE_24|SES_1|SCO_2|CD4_2|DRUG_0|MET_NA|APP_1|RES_1|REC_0|VEN_0|CL_643|NAT_mex|2021-05-04",
      "cluster":397,
      "patient_attributes":{
        "ehars_uid":"ID_CEC-21-3538|ST_2|CODE_15020|SX_M|RISK_3|AGE_24|SES_1|SCO_2|CD4_2|DRUG_0|MET_NA|APP_1|RES_1|REC_0|VEN_0|CL_643|NAT_mex|2021-05-04",
        "ST":"ST_2",
        "RISK":"RISK_3",
        "MET":"MET_NA",
        "NAT":"NAT_mex"
      }
    },
    {
      "id":"ID_CEC-22-7710|ST_1|CODE_09014|SX_M|RISK_3|AGE_27|SES_2|SCO_3|CD4_2|DRUG_0|MET_NA|APP_0|RES_1|REC_0|VEN_0|CL_643|NAT_mex|2022-05-27",
      "cluster":397,
      "patient_attributes":{
        "ehars_uid":"ID_CEC-22-7710|ST_1|CODE_09014|SX_M|RISK_3|AGE_27|SES_2|SCO_3|CD4_2|DRUG_0|MET_NA|APP_0|RES_1|REC_0|VEN_0|CL_643|NAT_mex|2022-05-27",
        "ST":"ST_1",
        "RISK":"RISK_3",
        "MET":"MET_NA",
        "NAT":"NAT_mex"
      }
    },
    {
      "id":"ID_CEC-21-3544|ST_1|CODE_09016|SX_M|RISK_3|AGE_28|SES_2|SCO_2|CD4_3|DRUG_1|MET_NA|APP_1|RES_1|REC_0|VEN_0|CL_109|NAT_mex|2021-05-06",
      "cluster":398,
      "patient_attributes":{
        "ehars_uid":"ID_CEC-21-3544|ST_1|CODE_09016|SX_M|RISK_3|AGE_28|SES_2|SCO_2|CD4_3|DRUG_1|MET_NA|APP_1|RES_1|REC_0|VEN_0|CL_109|NAT_mex|2021-05-06",
        "ST":"ST_1",
        "RISK":"RISK_3",
        "MET":"MET_NA",
        "NAT":"NAT_mex"
      }
    },
    {
      "id":"ID_CEC-21-4243|ST_1|CODE_09015|SX_M|RISK_3|AGE_34|SES_2|SCO_2|CD4_1|DRUG_1|MET_NA|APP_1|RES_1|REC_0|VEN_0|CL_109|NAT_ven|2021-07-08",
      "cluster":398,
      "patient_attributes":{
        "ehars_uid":"ID_CEC-21-4243|ST_1|CODE_09015|SX_M|RISK_3|AGE_34|SES_2|SCO_2|CD4_1|DRUG_1|MET_NA|APP_1|RES_1|REC_0|VEN_0|CL_109|NAT_ven|2021-07-08",
        "ST":"ST_1",
        "RISK":"RISK_3",
        "MET":"MET_NA",
        "NAT":"NAT_ven"
      }
    },
    {
      "id":"ID_CEC-22-6368|ST_1|CODE_09006|SX_M|RISK_3|AGE_38|SES_2|SCO_3|CD4_1|DRUG_1|MET_NA|APP_1|RES_1|REC_0|VEN_0|CL_109|NAT_mex|2022-02-04",
      "cluster":398,
      "patient_attributes":{
        "ehars_uid":"ID_CEC-22-6368|ST_1|CODE_09006|SX_M|RISK_3|AGE_38|SES_2|SCO_3|CD4_1|DRUG_1|MET_NA|APP_1|RES_1|REC_0|VEN_0|CL_109|NAT_mex|2022-02-04",
        "ST":"ST_1",
        "RISK":"RISK_3",
        "MET":"MET_NA",
        "NAT":"NAT_mex"
      }
    },
    {
      "id":"ID_CEC-21-3560|ST_1|CODE_09010|SX_M|RISK_2|AGE_67|SES_1|SCO_1|CD4_1|DRUG_0|MET_NA|APP_0|RES_1|REC_0|VEN_0|CL_374|NAT_mex|2021-05-06",
      "cluster":399,
      "patient_attributes":{
        "ehars_uid":"ID_CEC-21-3560|ST_1|CODE_09010|SX_M|RISK_2|AGE_67|SES_1|SCO_1|CD4_1|DRUG_0|MET_NA|APP_0|RES_1|REC_0|VEN_0|CL_374|NAT_mex|2021-05-06",
        "ST":"ST_1",
        "RISK":"RISK_2",
        "MET":"MET_NA",
        "NAT":"NAT_mex"
      }
    },
    {
      "id":"ID_CEC-21-4613|ST_1|CODE_09015|SX_M|RISK_3|AGE_64|SES_1|SCO_2|CD4_1|DRUG_NA|MET_NA|APP_0|RES_1|REC_0|VEN_0|CL_374|NAT_mex|2021-08-18",
      "cluster":399,
      "patient_attributes":{
        "ehars_uid":"ID_CEC-21-4613|ST_1|CODE_09015|SX_M|RISK_3|AGE_64|SES_1|SCO_2|CD4_1|DRUG_NA|MET_NA|APP_0|RES_1|REC_0|VEN_0|CL_374|NAT_mex|2021-08-18",
        "ST":"ST_1",
        "RISK":"RISK_3",
        "MET":"MET_NA",
        "NAT":"NAT_mex"
      }
    },
    {
      "id":"ID_CEC-21-4815|ST_1|CODE_09007|SX_M|RISK_3|AGE_24|SES_2|SCO_2|CD4_1|DRUG_NA|MET_NA|APP_NA|RES_1|REC_0|VEN_NA|CL_374|NAT_mex|2021-09-10",
      "cluster":399,
      "patient_attributes":{
        "ehars_uid":"ID_CEC-21-4815|ST_1|CODE_09007|SX_M|RISK_3|AGE_24|SES_2|SCO_2|CD4_1|DRUG_NA|MET_NA|APP_NA|RES_1|REC_0|VEN_NA|CL_374|NAT_mex|2021-09-10",
        "ST":"ST_1",
        "RISK":"RISK_3",
        "MET":"MET_NA",
        "NAT":"NAT_mex"
      }
    },
    {
      "id":"ID_CEC-21-3564|ST_1|CODE_09010|SX_M|RISK_3|AGE_29|SES_2|SCO_3|CD4_2|DRUG_1|MET_NA|APP_0|RES_1|REC_0|VEN_1|CL_509|NAT_mex|2021-05-06",
      "cluster":400,
      "patient_attributes":{
        "ehars_uid":"ID_CEC-21-3564|ST_1|CODE_09010|SX_M|RISK_3|AGE_29|SES_2|SCO_3|CD4_2|DRUG_1|MET_NA|APP_0|RES_1|REC_0|VEN_1|CL_509|NAT_mex|2021-05-06",
        "ST":"ST_1",
        "RISK":"RISK_3",
        "MET":"MET_NA",
        "NAT":"NAT_mex"
      }
    },
    {
      "id":"ID_CEC-22-8040|ST_1|CODE_09007|SX_M|RISK_3|AGE_22|SES_2|SCO_2|CD4_2|DRUG_0|MET_NA|APP_1|RES_1|REC_0|VEN_0|CL_509|NAT_mex|2022-06-22",
      "cluster":400,
      "patient_attributes":{
        "ehars_uid":"ID_CEC-22-8040|ST_1|CODE_09007|SX_M|RISK_3|AGE_22|SES_2|SCO_2|CD4_2|DRUG_0|MET_NA|APP_1|RES_1|REC_0|VEN_0|CL_509|NAT_mex|2022-06-22",
        "ST":"ST_1",
        "RISK":"RISK_3",
        "MET":"MET_NA",
        "NAT":"NAT_mex"
      }
    },
    {
      "id":"ID_CEC-22-9314|ST_2|CODE_15033|SX_M|RISK_3|AGE_21|SES_2|SCO_2|CD4_1|DRUG_0|MET_NA|APP_1|RES_4|REC_0|VEN_1|CL_509|NAT_mex|2022-10-17",
      "cluster":400,
      "patient_attributes":{
        "ehars_uid":"ID_CEC-22-9314|ST_2|CODE_15033|SX_M|RISK_3|AGE_21|SES_2|SCO_2|CD4_1|DRUG_0|MET_NA|APP_1|RES_4|REC_0|VEN_1|CL_509|NAT_mex|2022-10-17",
        "ST":"ST_2",
        "RISK":"RISK_3",
        "MET":"MET_NA",
        "NAT":"NAT_mex"
      }
    },
    {
      "id":"ID_CEC-21-3647|ST_1|CODE_07106|SX_M|RISK_3|AGE_58|SES_2|SCO_3|CD4_2|DRUG_1|MET_NA|APP_1|RES_1|REC_1|VEN_1|CL_410|NAT_mex|2021-05-14",
      "cluster":401,
      "patient_attributes":{
        "ehars_uid":"ID_CEC-21-3647|ST_1|CODE_07106|SX_M|RISK_3|AGE_58|SES_2|SCO_3|CD4_2|DRUG_1|MET_NA|APP_1|RES_1|REC_1|VEN_1|CL_410|NAT_mex|2021-05-14",
        "ST":"ST_1",
        "RISK":"RISK_3",
        "MET":"MET_NA",
        "NAT":"NAT_mex"
      }
    },
    {
      "id":"ID_CEC-22-6102|ST_1|CODE_09003|SX_M|RISK_3|AGE_26|SES_2|SCO_3|CD4_2|DRUG_1|MET_NA|APP_1|RES_1|REC_0|VEN_1|CL_410|NAT_mex|2022-01-13",
      "cluster":401,
      "patient_attributes":{
        "ehars_uid":"ID_CEC-22-6102|ST_1|CODE_09003|SX_M|RISK_3|AGE_26|SES_2|SCO_3|CD4_2|DRUG_1|MET_NA|APP_1|RES_1|REC_0|VEN_1|CL_410|NAT_mex|2022-01-13",
        "ST":"ST_1",
        "RISK":"RISK_3",
        "MET":"MET_NA",
        "NAT":"NAT_mex"
      }
    },
    {
      "id":"ID_CEC-22-7372|ST_1|CODE_09015|SX_M|RISK_3|AGE_30|SES_2|SCO_3|CD4_2|DRUG_1|MET_NA|APP_0|RES_1|REC_0|VEN_0|CL_410|NAT_mex|2022-05-04",
      "cluster":401,
      "patient_attributes":{
        "ehars_uid":"ID_CEC-22-7372|ST_1|CODE_09015|SX_M|RISK_3|AGE_30|SES_2|SCO_3|CD4_2|DRUG_1|MET_NA|APP_0|RES_1|REC_0|VEN_0|CL_410|NAT_mex|2022-05-04",
        "ST":"ST_1",
        "RISK":"RISK_3",
        "MET":"MET_NA",
        "NAT":"NAT_mex"
      }
    },
    {
      "id":"ID_CEC-21-3666|ST_1|CODE_09015|SX_M|RISK_3|AGE_31|SES_2|SCO_3|CD4_1|DRUG_1|MET_NA|APP_1|RES_1|REC_0|VEN_1|CL_644|NAT_mex|2021-05-18",
      "cluster":402,
      "patient_attributes":{
        "ehars_uid":"ID_CEC-21-3666|ST_1|CODE_09015|SX_M|RISK_3|AGE_31|SES_2|SCO_3|CD4_1|DRUG_1|MET_NA|APP_1|RES_1|REC_0|VEN_1|CL_644|NAT_mex|2021-05-18",
        "ST":"ST_1",
        "RISK":"RISK_3",
        "MET":"MET_NA",
        "NAT":"NAT_mex"
      }
    },
    {
      "id":"ID_CEC-21-3847|ST_2|CODE_15033|SX_M|RISK_3|AGE_24|SES_1|SCO_3|CD4_2|DRUG_1|MET_NA|APP_1|RES_1|REC_0|VEN_0|CL_644|NAT_mex|2021-06-02",
      "cluster":402,
      "patient_attributes":{
        "ehars_uid":"ID_CEC-21-3847|ST_2|CODE_15033|SX_M|RISK_3|AGE_24|SES_1|SCO_3|CD4_2|DRUG_1|MET_NA|APP_1|RES_1|REC_0|VEN_0|CL_644|NAT_mex|2021-06-02",
        "ST":"ST_2",
        "RISK":"RISK_3",
        "MET":"MET_NA",
        "NAT":"NAT_mex"
      }
    },
    {
      "id":"ID_CEC-21-3877|ST_2|CODE_15033|SX_M|RISK_3|AGE_26|SES_2|SCO_3|CD4_1|DRUG_0|MET_NA|APP_1|RES_1|REC_0|VEN_0|CL_644|NAT_mex|2021-06-04",
      "cluster":402,
      "patient_attributes":{
        "ehars_uid":"ID_CEC-21-3877|ST_2|CODE_15033|SX_M|RISK_3|AGE_26|SES_2|SCO_3|CD4_1|DRUG_0|MET_NA|APP_1|RES_1|REC_0|VEN_0|CL_644|NAT_mex|2021-06-04",
        "ST":"ST_2",
        "RISK":"RISK_3",
        "MET":"MET_NA",
        "NAT":"NAT_mex"
      }
    },
    {
      "id":"ID_CEC-21-3675|ST_2|CODE_15057|SX_M|RISK_3|AGE_22|SES_1|SCO_2|CD4_2|DRUG_1|MET_NA|APP_1|RES_2|REC_0|VEN_1|CL_1019|NAT_mex|2021-05-18",
      "cluster":403,
      "patient_attributes":{
        "ehars_uid":"ID_CEC-21-3675|ST_2|CODE_15057|SX_M|RISK_3|AGE_22|SES_1|SCO_2|CD4_2|DRUG_1|MET_NA|APP_1|RES_2|REC_0|VEN_1|CL_1019|NAT_mex|2021-05-18",
        "ST":"ST_2",
        "RISK":"RISK_3",
        "MET":"MET_NA",
        "NAT":"NAT_mex"
      }
    },
    {
      "id":"ID_CEC-21-3774|ST_1|CODE_09002|SX_M|RISK_3|AGE_27|SES_2|SCO_2|CD4_2|DRUG_0|MET_NA|APP_0|RES_6|REC_0|VEN_0|CL_NA|NAT_mex|2021-05-25",
      "cluster":403,
      "patient_attributes":{
        "ehars_uid":"ID_CEC-21-3774|ST_1|CODE_09002|SX_M|RISK_3|AGE_27|SES_2|SCO_2|CD4_2|DRUG_0|MET_NA|APP_0|RES_6|REC_0|VEN_0|CL_NA|NAT_mex|2021-05-25",
        "ST":"ST_1",
        "RISK":"RISK_3",
        "MET":"MET_NA",
        "NAT":"NAT_mex"
      }
    },
    {
      "id":"ID_CEC-22-6947|ST_1|CODE_09002|SX_M|RISK_3|AGE_21|SES_2|SCO_2|CD4_2|DRUG_1|MET_NA|APP_1|RES_2|REC_0|VEN_0|CL_1019|NAT_mex|2022-03-25",
      "cluster":403,
      "patient_attributes":{
        "ehars_uid":"ID_CEC-22-6947|ST_1|CODE_09002|SX_M|RISK_3|AGE_21|SES_2|SCO_2|CD4_2|DRUG_1|MET_NA|APP_1|RES_2|REC_0|VEN_0|CL_1019|NAT_mex|2022-03-25",
        "ST":"ST_1",
        "RISK":"RISK_3",
        "MET":"MET_NA",
        "NAT":"NAT_mex"
      }
    },
    {
      "id":"ID_CEC-21-3723|ST_1|CODE_09007|SX_M|RISK_3|AGE_28|SES_2|SCO_3|CD4_1|DRUG_0|MET_NA|APP_1|RES_1|REC_0|VEN_0|CL_1023|NAT_mex|2021-05-20",
      "cluster":404,
      "patient_attributes":{
        "ehars_uid":"ID_CEC-21-3723|ST_1|CODE_09007|SX_M|RISK_3|AGE_28|SES_2|SCO_3|CD4_1|DRUG_0|MET_NA|APP_1|RES_1|REC_0|VEN_0|CL_1023|NAT_mex|2021-05-20",
        "ST":"ST_1",
        "RISK":"RISK_3",
        "MET":"MET_NA",
        "NAT":"NAT_mex"
      }
    },
    {
      "id":"ID_CEC-22-8244|ST_1|CODE_09007|SX_M|RISK_3|AGE_31|SES_2|SCO_2|CD4_2|DRUG_1|MET_NA|APP_0|RES_1|REC_1|VEN_0|CL_1023|NAT_mex|2022-07-07",
      "cluster":404,
      "patient_attributes":{
        "ehars_uid":"ID_CEC-22-8244|ST_1|CODE_09007|SX_M|RISK_3|AGE_31|SES_2|SCO_2|CD4_2|DRUG_1|MET_NA|APP_0|RES_1|REC_1|VEN_0|CL_1023|NAT_mex|2022-07-07",
        "ST":"ST_1",
        "RISK":"RISK_3",
        "MET":"MET_NA",
        "NAT":"NAT_mex"
      }
    },
    {
      "id":"ID_CEC-22-9356|ST_1|CODE_09006|SX_M|RISK_3|AGE_28|SES_1|SCO_3|CD4_2|DRUG_0|MET_NA|APP_0|RES_1|REC_1|VEN_0|CL_1023|NAT_mex|2022-10-20",
      "cluster":404,
      "patient_attributes":{
        "ehars_uid":"ID_CEC-22-9356|ST_1|CODE_09006|SX_M|RISK_3|AGE_28|SES_1|SCO_3|CD4_2|DRUG_0|MET_NA|APP_0|RES_1|REC_1|VEN_0|CL_1023|NAT_mex|2022-10-20",
        "ST":"ST_1",
        "RISK":"RISK_3",
        "MET":"MET_NA",
        "NAT":"NAT_mex"
      }
    },
    {
      "id":"ID_CEC-21-3743|ST_1|CODE_09003|SX_M|RISK_3|AGE_38|SES_2|SCO_3|CD4_2|DRUG_1|MET_NA|APP_1|RES_3|REC_0|VEN_NA|CL_646|NAT_mex|2021-05-24",
      "cluster":405,
      "patient_attributes":{
        "ehars_uid":"ID_CEC-21-3743|ST_1|CODE_09003|SX_M|RISK_3|AGE_38|SES_2|SCO_3|CD4_2|DRUG_1|MET_NA|APP_1|RES_3|REC_0|VEN_NA|CL_646|NAT_mex|2021-05-24",
        "ST":"ST_1",
        "RISK":"RISK_3",
        "MET":"MET_NA",
        "NAT":"NAT_mex"
      }
    },
    {
      "id":"ID_CEC-21-4657|ST_1|CODE_07106|SX_F|RISK_1|AGE_38|SES_2|SCO_2|CD4_1|DRUG_0|MET_NA|APP_NA|RES_3|REC_0|VEN_NA|CL_646|NAT_mex|2021-08-24",
      "cluster":405,
      "patient_attributes":{
        "ehars_uid":"ID_CEC-21-4657|ST_1|CODE_07106|SX_F|RISK_1|AGE_38|SES_2|SCO_2|CD4_1|DRUG_0|MET_NA|APP_NA|RES_3|REC_0|VEN_NA|CL_646|NAT_mex|2021-08-24",
        "ST":"ST_1",
        "RISK":"RISK_1",
        "MET":"MET_NA",
        "NAT":"NAT_mex"
      }
    },
    {
      "id":"ID_CEC-22-6959|ST_1|CODE_09010|SX_FT|RISK_4|AGE_44|SES_1|SCO_2|CD4_2|DRUG_1|MET_NA|APP_0|RES_3|REC_1|VEN_1|CL_646|NAT_mex|2022-03-28",
      "cluster":405,
      "patient_attributes":{
        "ehars_uid":"ID_CEC-22-6959|ST_1|CODE_09010|SX_FT|RISK_4|AGE_44|SES_1|SCO_2|CD4_2|DRUG_1|MET_NA|APP_0|RES_3|REC_1|VEN_1|CL_646|NAT_mex|2022-03-28",
        "ST":"ST_1",
        "RISK":"RISK_4",
        "MET":"MET_NA",
        "NAT":"NAT_mex"
      }
    },
    {
      "id":"ID_CEC-21-3744|ST_1|CODE_09007|SX_M|RISK_3|AGE_22|SES_1|SCO_3|CD4_2|DRUG_0|MET_NA|APP_1|RES_1|REC_0|VEN_1|CL_647|NAT_mex|2021-05-21",
      "cluster":406,
      "patient_attributes":{
        "ehars_uid":"ID_CEC-21-3744|ST_1|CODE_09007|SX_M|RISK_3|AGE_22|SES_1|SCO_3|CD4_2|DRUG_0|MET_NA|APP_1|RES_1|REC_0|VEN_1|CL_647|NAT_mex|2021-05-21",
        "ST":"ST_1",
        "RISK":"RISK_3",
        "MET":"MET_NA",
        "NAT":"NAT_mex"
      }
    },
    {
      "id":"ID_CEC-21-4427|ST_1|CODE_09003|SX_M|RISK_3|AGE_39|SES_1|SCO_3|CD4_2|DRUG_0|MET_NA|APP_1|RES_1|REC_0|VEN_0|CL_647|NAT_mex|2021-08-02",
      "cluster":406,
      "patient_attributes":{
        "ehars_uid":"ID_CEC-21-4427|ST_1|CODE_09003|SX_M|RISK_3|AGE_39|SES_1|SCO_3|CD4_2|DRUG_0|MET_NA|APP_1|RES_1|REC_0|VEN_0|CL_647|NAT_mex|2021-08-02",
        "ST":"ST_1",
        "RISK":"RISK_3",
        "MET":"MET_NA",
        "NAT":"NAT_mex"
      }
    },
    {
      "id":"ID_CEC-22-6594|ST_1|CODE_09007|SX_M|RISK_3|AGE_20|SES_2|SCO_2|CD4_2|DRUG_1|MET_NA|APP_1|RES_1|REC_0|VEN_0|CL_647|NAT_mex|2022-02-24",
      "cluster":406,
      "patient_attributes":{
        "ehars_uid":"ID_CEC-22-6594|ST_1|CODE_09007|SX_M|RISK_3|AGE_20|SES_2|SCO_2|CD4_2|DRUG_1|MET_NA|APP_1|RES_1|REC_0|VEN_0|CL_647|NAT_mex|2022-02-24",
        "ST":"ST_1",
        "RISK":"RISK_3",
        "MET":"MET_NA",
        "NAT":"NAT_mex"
      }
    },
    {
      "id":"ID_CEC-21-3868|ST_1|CODE_09003|SX_M|RISK_3|AGE_25|SES_1|SCO_2|CD4_3|DRUG_0|MET_NA|APP_0|RES_1|REC_0|VEN_0|CL_650|NAT_mex|2021-06-03",
      "cluster":407,
      "patient_attributes":{
        "ehars_uid":"ID_CEC-21-3868|ST_1|CODE_09003|SX_M|RISK_3|AGE_25|SES_1|SCO_2|CD4_3|DRUG_0|MET_NA|APP_0|RES_1|REC_0|VEN_0|CL_650|NAT_mex|2021-06-03",
        "ST":"ST_1",
        "RISK":"RISK_3",
        "MET":"MET_NA",
        "NAT":"NAT_mex"
      }
    },
    {
      "id":"ID_CEC-21-4319|ST_2|CODE_15070|SX_M|RISK_3|AGE_23|SES_1|SCO_2|CD4_1|DRUG_1|MET_NA|APP_1|RES_1|REC_0|VEN_1|CL_650|NAT_mex|2021-07-14",
      "cluster":407,
      "patient_attributes":{
        "ehars_uid":"ID_CEC-21-4319|ST_2|CODE_15070|SX_M|RISK_3|AGE_23|SES_1|SCO_2|CD4_1|DRUG_1|MET_NA|APP_1|RES_1|REC_0|VEN_1|CL_650|NAT_mex|2021-07-14",
        "ST":"ST_2",
        "RISK":"RISK_3",
        "MET":"MET_NA",
        "NAT":"NAT_mex"
      }
    },
    {
      "id":"ID_CEC-21-5830|ST_2|CODE_15058|SX_M|RISK_3|AGE_21|SES_1|SCO_2|CD4_1|DRUG_1|MET_NA|APP_1|RES_1|REC_0|VEN_0|CL_650|NAT_mex|2021-12-06",
      "cluster":407,
      "patient_attributes":{
        "ehars_uid":"ID_CEC-21-5830|ST_2|CODE_15058|SX_M|RISK_3|AGE_21|SES_1|SCO_2|CD4_1|DRUG_1|MET_NA|APP_1|RES_1|REC_0|VEN_0|CL_650|NAT_mex|2021-12-06",
        "ST":"ST_2",
        "RISK":"RISK_3",
        "MET":"MET_NA",
        "NAT":"NAT_mex"
      }
    },
    {
      "id":"ID_CEC-21-3908|ST_1|CODE_09005|SX_M|RISK_3|AGE_19|SES_2|SCO_2|CD4_2|DRUG_1|MET_NA|APP_1|RES_6|REC_0|VEN_1|CL_436|NAT_mex|2021-06-08",
      "cluster":408,
      "patient_attributes":{
        "ehars_uid":"ID_CEC-21-3908|ST_1|CODE_09005|SX_M|RISK_3|AGE_19|SES_2|SCO_2|CD4_2|DRUG_1|MET_NA|APP_1|RES_6|REC_0|VEN_1|CL_436|NAT_mex|2021-06-08",
        "ST":"ST_1",
        "RISK":"RISK_3",
        "MET":"MET_NA",
        "NAT":"NAT_mex"
      }
    },
    {
      "id":"ID_CEC-21-4101|ST_2|CODE_15033|SX_M|RISK_3|AGE_19|SES_2|SCO_2|CD4_2|DRUG_0|MET_NA|APP_0|RES_6|REC_0|VEN_0|CL_436|NAT_mex|2021-06-24",
      "cluster":408,
      "patient_attributes":{
        "ehars_uid":"ID_CEC-21-4101|ST_2|CODE_15033|SX_M|RISK_3|AGE_19|SES_2|SCO_2|CD4_2|DRUG_0|MET_NA|APP_0|RES_6|REC_0|VEN_0|CL_436|NAT_mex|2021-06-24",
        "ST":"ST_2",
        "RISK":"RISK_3",
        "MET":"MET_NA",
        "NAT":"NAT_mex"
      }
    },
    {
      "id":"ID_CEC-22-6175|ST_1|CODE_09011|SX_M|RISK_3|AGE_34|SES_1|SCO_3|CD4_2|DRUG_0|MET_NA|APP_0|RES_3|REC_0|VEN_0|CL_436|NAT_mex|2022-01-18",
      "cluster":408,
      "patient_attributes":{
        "ehars_uid":"ID_CEC-22-6175|ST_1|CODE_09011|SX_M|RISK_3|AGE_34|SES_1|SCO_3|CD4_2|DRUG_0|MET_NA|APP_0|RES_3|REC_0|VEN_0|CL_436|NAT_mex|2022-01-18",
        "ST":"ST_1",
        "RISK":"RISK_3",
        "MET":"MET_NA",
        "NAT":"NAT_mex"
      }
    },
    {
      "id":"ID_CEC-21-3957|ST_1|CODE_09015|SX_M|RISK_3|AGE_35|SES_2|SCO_3|CD4_2|DRUG_1|MET_NA|APP_1|RES_1|REC_1|VEN_NA|CL_467|NAT_mex|2021-06-11",
      "cluster":409,
      "patient_attributes":{
        "ehars_uid":"ID_CEC-21-3957|ST_1|CODE_09015|SX_M|RISK_3|AGE_35|SES_2|SCO_3|CD4_2|DRUG_1|MET_NA|APP_1|RES_1|REC_1|VEN_NA|CL_467|NAT_mex|2021-06-11",
        "ST":"ST_1",
        "RISK":"RISK_3",
        "MET":"MET_NA",
        "NAT":"NAT_mex"
      }
    },
    {
      "id":"ID_CEC-21-4144|ST_1|CODE_09015|SX_M|RISK_3|AGE_26|SES_2|SCO_2|CD4_3|DRUG_0|MET_NA|APP_1|RES_1|REC_1|VEN_0|CL_467|NAT_mex|2021-06-29",
      "cluster":409,
      "patient_attributes":{
        "ehars_uid":"ID_CEC-21-4144|ST_1|CODE_09015|SX_M|RISK_3|AGE_26|SES_2|SCO_2|CD4_3|DRUG_0|MET_NA|APP_1|RES_1|REC_1|VEN_0|CL_467|NAT_mex|2021-06-29",
        "ST":"ST_1",
        "RISK":"RISK_3",
        "MET":"MET_NA",
        "NAT":"NAT_mex"
      }
    },
    {
      "id":"ID_CEC-22-8210|ST_1|CODE_09007|SX_M|RISK_3|AGE_38|SES_2|SCO_3|CD4_3|DRUG_NA|MET_NA|APP_NA|RES_1|REC_0|VEN_1|CL_467|NAT_mex|2022-07-06",
      "cluster":409,
      "patient_attributes":{
        "ehars_uid":"ID_CEC-22-8210|ST_1|CODE_09007|SX_M|RISK_3|AGE_38|SES_2|SCO_3|CD4_3|DRUG_NA|MET_NA|APP_NA|RES_1|REC_0|VEN_1|CL_467|NAT_mex|2022-07-06",
        "ST":"ST_1",
        "RISK":"RISK_3",
        "MET":"MET_NA",
        "NAT":"NAT_mex"
      }
    },
    {
      "id":"ID_CEC-21-3978|ST_1|CODE_09015|SX_F|RISK_1|AGE_44|SES_1|SCO_1|CD4_3|DRUG_0|MET_NA|APP_NA|RES_1|REC_0|VEN_NA|CL_477|NAT_mex|2021-06-14",
      "cluster":410,
      "patient_attributes":{
        "ehars_uid":"ID_CEC-21-3978|ST_1|CODE_09015|SX_F|RISK_1|AGE_44|SES_1|SCO_1|CD4_3|DRUG_0|MET_NA|APP_NA|RES_1|REC_0|VEN_NA|CL_477|NAT_mex|2021-06-14",
        "ST":"ST_1",
        "RISK":"RISK_1",
        "MET":"MET_NA",
        "NAT":"NAT_mex"
      }
    },
    {
      "id":"ID_CEC-22-6493|ST_2|CODE_15058|SX_F|RISK_1|AGE_39|SES_1|SCO_1|CD4_1|DRUG_0|MET_NA|APP_0|RES_1|REC_0|VEN_1|CL_477|NAT_mex|2022-02-16",
      "cluster":410,
      "patient_attributes":{
        "ehars_uid":"ID_CEC-22-6493|ST_2|CODE_15058|SX_F|RISK_1|AGE_39|SES_1|SCO_1|CD4_1|DRUG_0|MET_NA|APP_0|RES_1|REC_0|VEN_1|CL_477|NAT_mex|2022-02-16",
        "ST":"ST_2",
        "RISK":"RISK_1",
        "MET":"MET_NA",
        "NAT":"NAT_mex"
      }
    },
    {
      "id":"ID_CEC-22-8064|ST_2|CODE_15033|SX_F|RISK_NA|AGE_71|SES_NA|SCO_NA|CD4_2|DRUG_NA|MET_NA|APP_NA|RES_1|REC_0|VEN_NA|CL_477|NAT_NA|2022-06-24",
      "cluster":410,
      "patient_attributes":{
        "ehars_uid":"ID_CEC-22-8064|ST_2|CODE_15033|SX_F|RISK_NA|AGE_71|SES_NA|SCO_NA|CD4_2|DRUG_NA|MET_NA|APP_NA|RES_1|REC_0|VEN_NA|CL_477|NAT_NA|2022-06-24",
        "ST":"ST_2",
        "RISK":"RISK_NA",
        "MET":"MET_NA",
        "NAT":"NAT_NA"
      }
    },
    {
      "id":"ID_CEC-21-4005|ST_2|CODE_15120|SX_M|RISK_3|AGE_31|SES_1|SCO_2|CD4_2|DRUG_0|MET_NA|APP_0|RES_1|REC_0|VEN_1|CL_506|NAT_mex|2021-06-16",
      "cluster":411,
      "patient_attributes":{
        "ehars_uid":"ID_CEC-21-4005|ST_2|CODE_15120|SX_M|RISK_3|AGE_31|SES_1|SCO_2|CD4_2|DRUG_0|MET_NA|APP_0|RES_1|REC_0|VEN_1|CL_506|NAT_mex|2021-06-16",
        "ST":"ST_2",
        "RISK":"RISK_3",
        "MET":"MET_NA",
        "NAT":"NAT_mex"
      }
    },
    {
      "id":"ID_CEC-22-8114|ST_2|CODE_15084|SX_M|RISK_3|AGE_21|SES_2|SCO_2|CD4_2|DRUG_1|MET_NA|APP_1|RES_1|REC_1|VEN_1|CL_NA|NAT_mex|2022-06-29",
      "cluster":411,
      "patient_attributes":{
        "ehars_uid":"ID_CEC-22-8114|ST_2|CODE_15084|SX_M|RISK_3|AGE_21|SES_2|SCO_2|CD4_2|DRUG_1|MET_NA|APP_1|RES_1|REC_1|VEN_1|CL_NA|NAT_mex|2022-06-29",
        "ST":"ST_2",
        "RISK":"RISK_3",
        "MET":"MET_NA",
        "NAT":"NAT_mex"
      }
    },
    {
      "id":"ID_CEC-22-9014|ST_2|CODE_15025|SX_M|RISK_3|AGE_29|SES_1|SCO_2|CD4_1|DRUG_1|MET_NA|APP_1|RES_1|REC_0|VEN_0|CL_506|NAT_mex|2022-09-20",
      "cluster":411,
      "patient_attributes":{
        "ehars_uid":"ID_CEC-22-9014|ST_2|CODE_15025|SX_M|RISK_3|AGE_29|SES_1|SCO_2|CD4_1|DRUG_1|MET_NA|APP_1|RES_1|REC_0|VEN_0|CL_506|NAT_mex|2022-09-20",
        "ST":"ST_2",
        "RISK":"RISK_3",
        "MET":"MET_NA",
        "NAT":"NAT_mex"
      }
    },
    {
      "id":"ID_CEC-21-4062|ST_1|CODE_09010|SX_M|RISK_3|AGE_19|SES_3|SCO_2|CD4_2|DRUG_1|MET_NA|APP_1|RES_1|REC_0|VEN_0|CL_653|NAT_mex|2021-06-22",
      "cluster":412,
      "patient_attributes":{
        "ehars_uid":"ID_CEC-21-4062|ST_1|CODE_09010|SX_M|RISK_3|AGE_19|SES_3|SCO_2|CD4_2|DRUG_1|MET_NA|APP_1|RES_1|REC_0|VEN_0|CL_653|NAT_mex|2021-06-22",
        "ST":"ST_1",
        "RISK":"RISK_3",
        "MET":"MET_NA",
        "NAT":"NAT_mex"
      }
    },
    {
      "id":"ID_CEC-22-8496|ST_1|CODE_09007|SX_M|RISK_3|AGE_24|SES_2|SCO_2|CD4_2|DRUG_1|MET_NA|APP_1|RES_1|REC_0|VEN_0|CL_653|NAT_mex|2022-08-04",
      "cluster":412,
      "patient_attributes":{
        "ehars_uid":"ID_CEC-22-8496|ST_1|CODE_09007|SX_M|RISK_3|AGE_24|SES_2|SCO_2|CD4_2|DRUG_1|MET_NA|APP_1|RES_1|REC_0|VEN_0|CL_653|NAT_mex|2022-08-04",
        "ST":"ST_1",
        "RISK":"RISK_3",
        "MET":"MET_NA",
        "NAT":"NAT_mex"
      }
    },
    {
      "id":"ID_CEC-22-9763|ST_1|CODE_09010|SX_M|RISK_3|AGE_23|SES_2|SCO_3|CD4_2|DRUG_1|MET_NA|APP_1|RES_1|REC_0|VEN_1|CL_653|NAT_mex|2022-12-05",
      "cluster":412,
      "patient_attributes":{
        "ehars_uid":"ID_CEC-22-9763|ST_1|CODE_09010|SX_M|RISK_3|AGE_23|SES_2|SCO_3|CD4_2|DRUG_1|MET_NA|APP_1|RES_1|REC_0|VEN_1|CL_653|NAT_mex|2022-12-05",
        "ST":"ST_1",
        "RISK":"RISK_3",
        "MET":"MET_NA",
        "NAT":"NAT_mex"
      }
    },
    {
      "id":"ID_CEC-21-4109|ST_1|CODE_09007|SX_M|RISK_3|AGE_45|SES_1|SCO_2|CD4_1|DRUG_0|MET_NA|APP_0|RES_1|REC_0|VEN_1|CL_17|NAT_mex|2021-06-24",
      "cluster":413,
      "patient_attributes":{
        "ehars_uid":"ID_CEC-21-4109|ST_1|CODE_09007|SX_M|RISK_3|AGE_45|SES_1|SCO_2|CD4_1|DRUG_0|MET_NA|APP_0|RES_1|REC_0|VEN_1|CL_17|NAT_mex|2021-06-24",
        "ST":"ST_1",
        "RISK":"RISK_3",
        "MET":"MET_NA",
        "NAT":"NAT_mex"
      }
    },
    {
      "id":"ID_CEC-22-7981|ST_1|CODE_07106|SX_M|RISK_3|AGE_43|SES_2|SCO_2|CD4_1|DRUG_1|MET_NA|APP_1|RES_1|REC_0|VEN_0|CL_17|NAT_mex|2022-06-16",
      "cluster":413,
      "patient_attributes":{
        "ehars_uid":"ID_CEC-22-7981|ST_1|CODE_07106|SX_M|RISK_3|AGE_43|SES_2|SCO_2|CD4_1|DRUG_1|MET_NA|APP_1|RES_1|REC_0|VEN_0|CL_17|NAT_mex|2022-06-16",
        "ST":"ST_1",
        "RISK":"RISK_3",
        "MET":"MET_NA",
        "NAT":"NAT_mex"
      }
    },
    {
      "id":"ID_CEC-22-7040|ST_1|CODE_09016|SX_M|RISK_3|AGE_42|SES_1|SCO_3|CD4_1|DRUG_0|MET_NA|APP_1|RES_1|REC_0|VEN_1|CL_17|NAT_mex|2022-04-01",
      "cluster":413,
      "patient_attributes":{
        "ehars_uid":"ID_CEC-22-7040|ST_1|CODE_09016|SX_M|RISK_3|AGE_42|SES_1|SCO_3|CD4_1|DRUG_0|MET_NA|APP_1|RES_1|REC_0|VEN_1|CL_17|NAT_mex|2022-04-01",
        "ST":"ST_1",
        "RISK":"RISK_3",
        "MET":"MET_NA",
        "NAT":"NAT_mex"
      }
    },
    {
      "id":"ID_CEC-21-4145|ST_2|CODE_15031|SX_M|RISK_3|AGE_24|SES_2|SCO_2|CD4_2|DRUG_1|MET_1|APP_1|RES_1|REC_0|VEN_1|CL_655|NAT_mex|2021-06-29",
      "cluster":414,
      "patient_attributes":{
        "ehars_uid":"ID_CEC-21-4145|ST_2|CODE_15031|SX_M|RISK_3|AGE_24|SES_2|SCO_2|CD4_2|DRUG_1|MET_1|APP_1|RES_1|REC_0|VEN_1|CL_655|NAT_mex|2021-06-29",
        "ST":"ST_2",
        "RISK":"RISK_3",
        "MET":"MET_1",
        "NAT":"NAT_mex"
      }
    },
    {
      "id":"ID_CEC-22-8499|ST_1|CODE_09007|SX_M|RISK_3|AGE_38|SES_2|SCO_2|CD4_3|DRUG_1|MET_NA|APP_1|RES_1|REC_0|VEN_0|CL_655|NAT_mex|2022-08-04",
      "cluster":414,
      "patient_attributes":{
        "ehars_uid":"ID_CEC-22-8499|ST_1|CODE_09007|SX_M|RISK_3|AGE_38|SES_2|SCO_2|CD4_3|DRUG_1|MET_NA|APP_1|RES_1|REC_0|VEN_0|CL_655|NAT_mex|2022-08-04",
        "ST":"ST_1",
        "RISK":"RISK_3",
        "MET":"MET_NA",
        "NAT":"NAT_mex"
      }
    },
    {
      "id":"ID_CEC-22-9073|ST_1|CODE_09007|SX_M|RISK_3|AGE_24|SES_1|SCO_3|CD4_2|DRUG_1|MET_NA|APP_1|RES_1|REC_1|VEN_0|CL_655|NAT_mex|2022-09-26",
      "cluster":414,
      "patient_attributes":{
        "ehars_uid":"ID_CEC-22-9073|ST_1|CODE_09007|SX_M|RISK_3|AGE_24|SES_1|SCO_3|CD4_2|DRUG_1|MET_NA|APP_1|RES_1|REC_1|VEN_0|CL_655|NAT_mex|2022-09-26",
        "ST":"ST_1",
        "RISK":"RISK_3",
        "MET":"MET_NA",
        "NAT":"NAT_mex"
      }
    },
    {
      "id":"ID_CEC-21-4208|ST_1|CODE_09015|SX_M|RISK_3|AGE_31|SES_2|SCO_3|CD4_2|DRUG_1|MET_NA|APP_1|RES_1|REC_0|VEN_1|CL_656|NAT_mex|2021-07-06",
      "cluster":415,
      "patient_attributes":{
        "ehars_uid":"ID_CEC-21-4208|ST_1|CODE_09015|SX_M|RISK_3|AGE_31|SES_2|SCO_3|CD4_2|DRUG_1|MET_NA|APP_1|RES_1|REC_0|VEN_1|CL_656|NAT_mex|2021-07-06",
        "ST":"ST_1",
        "RISK":"RISK_3",
        "MET":"MET_NA",
        "NAT":"NAT_mex"
      }
    },
    {
      "id":"ID_CEC-21-4757|ST_2|CODE_15033|SX_M|RISK_3|AGE_36|SES_2|SCO_2|CD4_1|DRUG_0|MET_1|APP_0|RES_1|REC_0|VEN_0|CL_656|NAT_mex|2021-09-02",
      "cluster":415,
      "patient_attributes":{
        "ehars_uid":"ID_CEC-21-4757|ST_2|CODE_15033|SX_M|RISK_3|AGE_36|SES_2|SCO_2|CD4_1|DRUG_0|MET_1|APP_0|RES_1|REC_0|VEN_0|CL_656|NAT_mex|2021-09-02",
        "ST":"ST_2",
        "RISK":"RISK_3",
        "MET":"MET_1",
        "NAT":"NAT_mex"
      }
    },
    {
      "id":"ID_CEC-21-5207|ST_2|CODE_15104|SX_M|RISK_3|AGE_30|SES_2|SCO_2|CD4_1|DRUG_1|MET_NA|APP_1|RES_1|REC_0|VEN_0|CL_656|NAT_mex|2021-10-14",
      "cluster":415,
      "patient_attributes":{
        "ehars_uid":"ID_CEC-21-5207|ST_2|CODE_15104|SX_M|RISK_3|AGE_30|SES_2|SCO_2|CD4_1|DRUG_1|MET_NA|APP_1|RES_1|REC_0|VEN_0|CL_656|NAT_mex|2021-10-14",
        "ST":"ST_2",
        "RISK":"RISK_3",
        "MET":"MET_NA",
        "NAT":"NAT_mex"
      }
    },
    {
      "id":"ID_CEC-21-4269|ST_1|CODE_09008|SX_M|RISK_3|AGE_41|SES_2|SCO_3|CD4_2|DRUG_1|MET_NA|APP_0|RES_2|REC_0|VEN_0|CL_658|NAT_mex|2021-07-12",
      "cluster":416,
      "patient_attributes":{
        "ehars_uid":"ID_CEC-21-4269|ST_1|CODE_09008|SX_M|RISK_3|AGE_41|SES_2|SCO_3|CD4_2|DRUG_1|MET_NA|APP_0|RES_2|REC_0|VEN_0|CL_658|NAT_mex|2021-07-12",
        "ST":"ST_1",
        "RISK":"RISK_3",
        "MET":"MET_NA",
        "NAT":"NAT_mex"
      }
    },
    {
      "id":"ID_CEC-22-6984|ST_1|CODE_09015|SX_M|RISK_3|AGE_38|SES_2|SCO_3|CD4_1|DRUG_1|MET_NA|APP_0|RES_2|REC_0|VEN_1|CL_658|NAT_mex|2022-03-29",
      "cluster":416,
      "patient_attributes":{
        "ehars_uid":"ID_CEC-22-6984|ST_1|CODE_09015|SX_M|RISK_3|AGE_38|SES_2|SCO_3|CD4_1|DRUG_1|MET_NA|APP_0|RES_2|REC_0|VEN_1|CL_658|NAT_mex|2022-03-29",
        "ST":"ST_1",
        "RISK":"RISK_3",
        "MET":"MET_NA",
        "NAT":"NAT_mex"
      }
    },
    {
      "id":"ID_CEC-22-6994|ST_1|CODE_09007|SX_M|RISK_3|AGE_30|SES_2|SCO_3|CD4_2|DRUG_1|MET_NA|APP_1|RES_2|REC_0|VEN_1|CL_658|NAT_mex|2022-03-30",
      "cluster":416,
      "patient_attributes":{
        "ehars_uid":"ID_CEC-22-6994|ST_1|CODE_09007|SX_M|RISK_3|AGE_30|SES_2|SCO_3|CD4_2|DRUG_1|MET_NA|APP_1|RES_2|REC_0|VEN_1|CL_658|NAT_mex|2022-03-30",
        "ST":"ST_1",
        "RISK":"RISK_3",
        "MET":"MET_NA",
        "NAT":"NAT_mex"
      }
    },
    {
      "id":"ID_CEC-21-4417|ST_1|CODE_09005|SX_M|RISK_3|AGE_33|SES_2|SCO_3|CD4_1|DRUG_1|MET_NA|APP_1|RES_1|REC_0|VEN_1|CL_659|NAT_mex|2021-07-21",
      "cluster":417,
      "patient_attributes":{
        "ehars_uid":"ID_CEC-21-4417|ST_1|CODE_09005|SX_M|RISK_3|AGE_33|SES_2|SCO_3|CD4_1|DRUG_1|MET_NA|APP_1|RES_1|REC_0|VEN_1|CL_659|NAT_mex|2021-07-21",
        "ST":"ST_1",
        "RISK":"RISK_3",
        "MET":"MET_NA",
        "NAT":"NAT_mex"
      }
    },
    {
      "id":"ID_CEC-21-4729|ST_2|CODE_15033|SX_M|RISK_3|AGE_23|SES_2|SCO_3|CD4_2|DRUG_1|MET_NA|APP_1|RES_1|REC_0|VEN_0|CL_659|NAT_mex|2021-09-01",
      "cluster":417,
      "patient_attributes":{
        "ehars_uid":"ID_CEC-21-4729|ST_2|CODE_15033|SX_M|RISK_3|AGE_23|SES_2|SCO_3|CD4_2|DRUG_1|MET_NA|APP_1|RES_1|REC_0|VEN_0|CL_659|NAT_mex|2021-09-01",
        "ST":"ST_2",
        "RISK":"RISK_3",
        "MET":"MET_NA",
        "NAT":"NAT_mex"
      }
    },
    {
      "id":"ID_CEC-21-4292|ST_2|CODE_15033|SX_M|RISK_3|AGE_28|SES_1|SCO_2|CD4_2|DRUG_0|MET_NA|APP_1|RES_1|REC_0|VEN_0|CL_659|NAT_mex|2021-07-13",
      "cluster":417,
      "patient_attributes":{
        "ehars_uid":"ID_CEC-21-4292|ST_2|CODE_15033|SX_M|RISK_3|AGE_28|SES_1|SCO_2|CD4_2|DRUG_0|MET_NA|APP_1|RES_1|REC_0|VEN_0|CL_659|NAT_mex|2021-07-13",
        "ST":"ST_2",
        "RISK":"RISK_3",
        "MET":"MET_NA",
        "NAT":"NAT_mex"
      }
    },
    {
      "id":"ID_CEC-21-4298|ST_2|CODE_15033|SX_M|RISK_3|AGE_21|SES_1|SCO_1|CD4_2|DRUG_1|MET_NA|APP_1|RES_1|REC_1|VEN_1|CL_473|NAT_mex|2021-07-13",
      "cluster":418,
      "patient_attributes":{
        "ehars_uid":"ID_CEC-21-4298|ST_2|CODE_15033|SX_M|RISK_3|AGE_21|SES_1|SCO_1|CD4_2|DRUG_1|MET_NA|APP_1|RES_1|REC_1|VEN_1|CL_473|NAT_mex|2021-07-13",
        "ST":"ST_2",
        "RISK":"RISK_3",
        "MET":"MET_NA",
        "NAT":"NAT_mex"
      }
    },
    {
      "id":"ID_CEC-22-6262|ST_2|CODE_15100|SX_M|RISK_2|AGE_25|SES_1|SCO_2|CD4_1|DRUG_NA|MET_NA|APP_NA|RES_1|REC_0|VEN_NA|CL_473|NAT_mex|2022-01-27",
      "cluster":418,
      "patient_attributes":{
        "ehars_uid":"ID_CEC-22-6262|ST_2|CODE_15100|SX_M|RISK_2|AGE_25|SES_1|SCO_2|CD4_1|DRUG_NA|MET_NA|APP_NA|RES_1|REC_0|VEN_NA|CL_473|NAT_mex|2022-01-27",
        "ST":"ST_2",
        "RISK":"RISK_2",
        "MET":"MET_NA",
        "NAT":"NAT_mex"
      }
    },
    {
      "id":"ID_CEC-22-9370|ST_2|CODE_15011|SX_M|RISK_3|AGE_27|SES_1|SCO_3|CD4_1|DRUG_1|MET_NA|APP_1|RES_1|REC_0|VEN_0|CL_473|NAT_mex|2022-10-21",
      "cluster":418,
      "patient_attributes":{
        "ehars_uid":"ID_CEC-22-9370|ST_2|CODE_15011|SX_M|RISK_3|AGE_27|SES_1|SCO_3|CD4_1|DRUG_1|MET_NA|APP_1|RES_1|REC_0|VEN_0|CL_473|NAT_mex|2022-10-21",
        "ST":"ST_2",
        "RISK":"RISK_3",
        "MET":"MET_NA",
        "NAT":"NAT_mex"
      }
    },
    {
      "id":"ID_CEC-21-4326|ST_1|CODE_09012|SX_M|RISK_3|AGE_32|SES_2|SCO_3|CD4_2|DRUG_1|MET_NA|APP_1|RES_1|REC_0|VEN_1|CL_660|NAT_mex|2021-07-15",
      "cluster":419,
      "patient_attributes":{
        "ehars_uid":"ID_CEC-21-4326|ST_1|CODE_09012|SX_M|RISK_3|AGE_32|SES_2|SCO_3|CD4_2|DRUG_1|MET_NA|APP_1|RES_1|REC_0|VEN_1|CL_660|NAT_mex|2021-07-15",
        "ST":"ST_1",
        "RISK":"RISK_3",
        "MET":"MET_NA",
        "NAT":"NAT_mex"
      }
    },
    {
      "id":"ID_CEC-21-4570|ST_1|CODE_09010|SX_M|RISK_3|AGE_28|SES_1|SCO_2|CD4_1|DRUG_0|MET_NA|APP_1|RES_1|REC_0|VEN_0|CL_660|NAT_mex|2021-08-13",
      "cluster":419,
      "patient_attributes":{
        "ehars_uid":"ID_CEC-21-4570|ST_1|CODE_09010|SX_M|RISK_3|AGE_28|SES_1|SCO_2|CD4_1|DRUG_0|MET_NA|APP_1|RES_1|REC_0|VEN_0|CL_660|NAT_mex|2021-08-13",
        "ST":"ST_1",
        "RISK":"RISK_3",
        "MET":"MET_NA",
        "NAT":"NAT_mex"
      }
    },
    {
      "id":"ID_CEC-21-4571|ST_1|CODE_09010|SX_M|RISK_3|AGE_29|SES_2|SCO_3|CD4_1|DRUG_0|MET_NA|APP_0|RES_1|REC_0|VEN_0|CL_660|NAT_mex|2021-08-13",
      "cluster":419,
      "patient_attributes":{
        "ehars_uid":"ID_CEC-21-4571|ST_1|CODE_09010|SX_M|RISK_3|AGE_29|SES_2|SCO_3|CD4_1|DRUG_0|MET_NA|APP_0|RES_1|REC_0|VEN_0|CL_660|NAT_mex|2021-08-13",
        "ST":"ST_1",
        "RISK":"RISK_3",
        "MET":"MET_NA",
        "NAT":"NAT_mex"
      }
    },
    {
      "id":"ID_CEC-21-4336|ST_1|CODE_09005|SX_M|RISK_3|AGE_31|SES_2|SCO_3|CD4_3|DRUG_1|MET_NA|APP_1|RES_1|REC_1|VEN_1|CL_661|NAT_mex|2021-07-14",
      "cluster":420,
      "patient_attributes":{
        "ehars_uid":"ID_CEC-21-4336|ST_1|CODE_09005|SX_M|RISK_3|AGE_31|SES_2|SCO_3|CD4_3|DRUG_1|MET_NA|APP_1|RES_1|REC_1|VEN_1|CL_661|NAT_mex|2021-07-14",
        "ST":"ST_1",
        "RISK":"RISK_3",
        "MET":"MET_NA",
        "NAT":"NAT_mex"
      }
    },
    {
      "id":"ID_CEC-21-5405|ST_1|CODE_09005|SX_M|RISK_NA|AGE_27|SES_NA|SCO_NA|CD4_1|DRUG_NA|MET_NA|APP_NA|RES_1|REC_0|VEN_NA|CL_661|NAT_NA|2021-10-29",
      "cluster":420,
      "patient_attributes":{
        "ehars_uid":"ID_CEC-21-5405|ST_1|CODE_09005|SX_M|RISK_NA|AGE_27|SES_NA|SCO_NA|CD4_1|DRUG_NA|MET_NA|APP_NA|RES_1|REC_0|VEN_NA|CL_661|NAT_NA|2021-10-29",
        "ST":"ST_1",
        "RISK":"RISK_NA",
        "MET":"MET_NA",
        "NAT":"NAT_NA"
      }
    },
    {
      "id":"ID_CEC-22-6360|ST_1|CODE_09003|SX_M|RISK_3|AGE_27|SES_2|SCO_2|CD4_1|DRUG_1|MET_NA|APP_0|RES_1|REC_0|VEN_1|CL_661|NAT_mex|2022-02-02",
      "cluster":420,
      "patient_attributes":{
        "ehars_uid":"ID_CEC-22-6360|ST_1|CODE_09003|SX_M|RISK_3|AGE_27|SES_2|SCO_2|CD4_1|DRUG_1|MET_NA|APP_0|RES_1|REC_0|VEN_1|CL_661|NAT_mex|2022-02-02",
        "ST":"ST_1",
        "RISK":"RISK_3",
        "MET":"MET_NA",
        "NAT":"NAT_mex"
      }
    },
    {
      "id":"ID_CEC-21-4419|ST_1|CODE_09007|SX_M|RISK_3|AGE_25|SES_1|SCO_2|CD4_2|DRUG_1|MET_NA|APP_NA|RES_2|REC_0|VEN_0|CL_663|NAT_mex|2021-07-22",
      "cluster":421,
      "patient_attributes":{
        "ehars_uid":"ID_CEC-21-4419|ST_1|CODE_09007|SX_M|RISK_3|AGE_25|SES_1|SCO_2|CD4_2|DRUG_1|MET_NA|APP_NA|RES_2|REC_0|VEN_0|CL_663|NAT_mex|2021-07-22",
        "ST":"ST_1",
        "RISK":"RISK_3",
        "MET":"MET_NA",
        "NAT":"NAT_mex"
      }
    },
    {
      "id":"ID_CEC-22-7450|ST_1|CODE_09012|SX_M|RISK_3|AGE_27|SES_1|SCO_2|CD4_1|DRUG_0|MET_NA|APP_1|RES_2|REC_0|VEN_0|CL_663|NAT_mex|2022-05-10",
      "cluster":421,
      "patient_attributes":{
        "ehars_uid":"ID_CEC-22-7450|ST_1|CODE_09012|SX_M|RISK_3|AGE_27|SES_1|SCO_2|CD4_1|DRUG_0|MET_NA|APP_1|RES_2|REC_0|VEN_0|CL_663|NAT_mex|2022-05-10",
        "ST":"ST_1",
        "RISK":"RISK_3",
        "MET":"MET_NA",
        "NAT":"NAT_mex"
      }
    },
    {
      "id":"ID_CEC-22-7646|ST_2|CODE_15109|SX_M|RISK_3|AGE_32|SES_1|SCO_2|CD4_2|DRUG_1|MET_NA|APP_1|RES_2|REC_0|VEN_1|CL_663|NAT_mex|2022-05-24",
      "cluster":421,
      "patient_attributes":{
        "ehars_uid":"ID_CEC-22-7646|ST_2|CODE_15109|SX_M|RISK_3|AGE_32|SES_1|SCO_2|CD4_2|DRUG_1|MET_NA|APP_1|RES_2|REC_0|VEN_1|CL_663|NAT_mex|2022-05-24",
        "ST":"ST_2",
        "RISK":"RISK_3",
        "MET":"MET_NA",
        "NAT":"NAT_mex"
      }
    },
    {
      "id":"ID_CEC-21-4542|ST_2|CODE_15039|SX_M|RISK_3|AGE_25|SES_2|SCO_2|CD4_2|DRUG_1|MET_NA|APP_1|RES_1|REC_0|VEN_0|CL_617|NAT_mex|2021-08-11",
      "cluster":422,
      "patient_attributes":{
        "ehars_uid":"ID_CEC-21-4542|ST_2|CODE_15039|SX_M|RISK_3|AGE_25|SES_2|SCO_2|CD4_2|DRUG_1|MET_NA|APP_1|RES_1|REC_0|VEN_0|CL_617|NAT_mex|2021-08-11",
        "ST":"ST_2",
        "RISK":"RISK_3",
        "MET":"MET_NA",
        "NAT":"NAT_mex"
      }
    },
    {
      "id":"ID_CEC-22-6659|ST_1|CODE_09015|SX_M|RISK_3|AGE_43|SES_2|SCO_2|CD4_3|DRUG_1|MET_NA|APP_1|RES_1|REC_1|VEN_0|CL_617|NAT_mex|2022-03-02",
      "cluster":422,
      "patient_attributes":{
        "ehars_uid":"ID_CEC-22-6659|ST_1|CODE_09015|SX_M|RISK_3|AGE_43|SES_2|SCO_2|CD4_3|DRUG_1|MET_NA|APP_1|RES_1|REC_1|VEN_0|CL_617|NAT_mex|2022-03-02",
        "ST":"ST_1",
        "RISK":"RISK_3",
        "MET":"MET_NA",
        "NAT":"NAT_mex"
      }
    },
    {
      "id":"ID_CEC-22-9265|ST_2|CODE_15039|SX_M|RISK_3|AGE_23|SES_1|SCO_3|CD4_1|DRUG_1|MET_NA|APP_0|RES_1|REC_0|VEN_0|CL_617|NAT_mex|2022-10-11",
      "cluster":422,
      "patient_attributes":{
        "ehars_uid":"ID_CEC-22-9265|ST_2|CODE_15039|SX_M|RISK_3|AGE_23|SES_1|SCO_3|CD4_1|DRUG_1|MET_NA|APP_0|RES_1|REC_0|VEN_0|CL_617|NAT_mex|2022-10-11",
        "ST":"ST_2",
        "RISK":"RISK_3",
        "MET":"MET_NA",
        "NAT":"NAT_mex"
      }
    },
    {
      "id":"ID_CEC-21-4566|ST_1|CODE_09014|SX_M|RISK_3|AGE_30|SES_2|SCO_3|CD4_1|DRUG_1|MET_NA|APP_0|RES_1|REC_0|VEN_0|CL_NA|NAT_mex|2021-08-13",
      "cluster":423,
      "patient_attributes":{
        "ehars_uid":"ID_CEC-21-4566|ST_1|CODE_09014|SX_M|RISK_3|AGE_30|SES_2|SCO_3|CD4_1|DRUG_1|MET_NA|APP_0|RES_1|REC_0|VEN_0|CL_NA|NAT_mex|2021-08-13",
        "ST":"ST_1",
        "RISK":"RISK_3",
        "MET":"MET_NA",
        "NAT":"NAT_mex"
      }
    },
    {
      "id":"ID_CEC-22-6961|ST_1|CODE_09015|SX_M|RISK_3|AGE_31|SES_2|SCO_2|CD4_1|DRUG_1|MET_NA|APP_1|RES_1|REC_0|VEN_1|CL_1168|NAT_mex|2022-03-28",
      "cluster":423,
      "patient_attributes":{
        "ehars_uid":"ID_CEC-22-6961|ST_1|CODE_09015|SX_M|RISK_3|AGE_31|SES_2|SCO_2|CD4_1|DRUG_1|MET_NA|APP_1|RES_1|REC_0|VEN_1|CL_1168|NAT_mex|2022-03-28",
        "ST":"ST_1",
        "RISK":"RISK_3",
        "MET":"MET_NA",
        "NAT":"NAT_mex"
      }
    },
    {
      "id":"ID_CEC-22-6418|ST_1|CODE_09005|SX_M|RISK_3|AGE_28|SES_1|SCO_3|CD4_1|DRUG_1|MET_NA|APP_1|RES_1|REC_0|VEN_0|CL_1168|NAT_mex|2022-02-10",
      "cluster":423,
      "patient_attributes":{
        "ehars_uid":"ID_CEC-22-6418|ST_1|CODE_09005|SX_M|RISK_3|AGE_28|SES_1|SCO_3|CD4_1|DRUG_1|MET_NA|APP_1|RES_1|REC_0|VEN_0|CL_1168|NAT_mex|2022-02-10",
        "ST":"ST_1",
        "RISK":"RISK_3",
        "MET":"MET_NA",
        "NAT":"NAT_mex"
      }
    },
    {
      "id":"ID_CEC-21-4567|ST_2|CODE_15104|SX_M|RISK_3|AGE_32|SES_2|SCO_2|CD4_2|DRUG_0|MET_NA|APP_1|RES_2|REC_0|VEN_0|CL_665|NAT_mex|2021-08-13",
      "cluster":424,
      "patient_attributes":{
        "ehars_uid":"ID_CEC-21-4567|ST_2|CODE_15104|SX_M|RISK_3|AGE_32|SES_2|SCO_2|CD4_2|DRUG_0|MET_NA|APP_1|RES_2|REC_0|VEN_0|CL_665|NAT_mex|2021-08-13",
        "ST":"ST_2",
        "RISK":"RISK_3",
        "MET":"MET_NA",
        "NAT":"NAT_mex"
      }
    },
    {
      "id":"ID_CEC-22-6672|ST_1|CODE_09012|SX_M|RISK_3|AGE_28|SES_1|SCO_2|CD4_1|DRUG_1|MET_NA|APP_1|RES_2|REC_0|VEN_0|CL_665|NAT_mex|2022-03-03",
      "cluster":424,
      "patient_attributes":{
        "ehars_uid":"ID_CEC-22-6672|ST_1|CODE_09012|SX_M|RISK_3|AGE_28|SES_1|SCO_2|CD4_1|DRUG_1|MET_NA|APP_1|RES_2|REC_0|VEN_0|CL_665|NAT_mex|2022-03-03",
        "ST":"ST_1",
        "RISK":"RISK_3",
        "MET":"MET_NA",
        "NAT":"NAT_mex"
      }
    },
    {
      "id":"ID_CEC-22-7139|ST_2|CODE_15013|SX_M|RISK_NA|AGE_51|SES_NA|SCO_2|CD4_1|DRUG_NA|MET_NA|APP_NA|RES_2|REC_0|VEN_NA|CL_665|NAT_mex|2022-04-11",
      "cluster":424,
      "patient_attributes":{
        "ehars_uid":"ID_CEC-22-7139|ST_2|CODE_15013|SX_M|RISK_NA|AGE_51|SES_NA|SCO_2|CD4_1|DRUG_NA|MET_NA|APP_NA|RES_2|REC_0|VEN_NA|CL_665|NAT_mex|2022-04-11",
        "ST":"ST_2",
        "RISK":"RISK_NA",
        "MET":"MET_NA",
        "NAT":"NAT_mex"
      }
    },
    {
      "id":"ID_CEC-21-4575|ST_2|CODE_15039|SX_M|RISK_3|AGE_20|SES_2|SCO_2|CD4_2|DRUG_1|MET_NA|APP_1|RES_1|REC_0|VEN_NA|CL_417|NAT_mex|2021-08-13",
      "cluster":425,
      "patient_attributes":{
        "ehars_uid":"ID_CEC-21-4575|ST_2|CODE_15039|SX_M|RISK_3|AGE_20|SES_2|SCO_2|CD4_2|DRUG_1|MET_NA|APP_1|RES_1|REC_0|VEN_NA|CL_417|NAT_mex|2021-08-13",
        "ST":"ST_2",
        "RISK":"RISK_3",
        "MET":"MET_NA",
        "NAT":"NAT_mex"
      }
    },
    {
      "id":"ID_CEC-22-6788|ST_2|CODE_15025|SX_M|RISK_3|AGE_32|SES_1|SCO_2|CD4_1|DRUG_0|MET_NA|APP_1|RES_1|REC_0|VEN_1|CL_417|NAT_mex|2022-03-14",
      "cluster":425,
      "patient_attributes":{
        "ehars_uid":"ID_CEC-22-6788|ST_2|CODE_15025|SX_M|RISK_3|AGE_32|SES_1|SCO_2|CD4_1|DRUG_0|MET_NA|APP_1|RES_1|REC_0|VEN_1|CL_417|NAT_mex|2022-03-14",
        "ST":"ST_2",
        "RISK":"RISK_3",
        "MET":"MET_NA",
        "NAT":"NAT_mex"
      }
    },
    {
      "id":"ID_CEC-22-7399|ST_1|CODE_09010|SX_M|RISK_3|AGE_28|SES_2|SCO_2|CD4_1|DRUG_1|MET_NA|APP_1|RES_1|REC_0|VEN_1|CL_417|NAT_mex|2022-05-06",
      "cluster":425,
      "patient_attributes":{
        "ehars_uid":"ID_CEC-22-7399|ST_1|CODE_09010|SX_M|RISK_3|AGE_28|SES_2|SCO_2|CD4_1|DRUG_1|MET_NA|APP_1|RES_1|REC_0|VEN_1|CL_417|NAT_mex|2022-05-06",
        "ST":"ST_1",
        "RISK":"RISK_3",
        "MET":"MET_NA",
        "NAT":"NAT_mex"
      }
    },
    {
      "id":"ID_CEC-22-9162|ST_1|CODE_09007|SX_M|RISK_NA|AGE_24|SES_NA|SCO_NA|CD4_1|DRUG_NA|MET_NA|APP_NA|RES_1|REC_0|VEN_NA|CL_668|NAT_NA|2022-09-30",
      "cluster":426,
      "patient_attributes":{
        "ehars_uid":"ID_CEC-22-9162|ST_1|CODE_09007|SX_M|RISK_NA|AGE_24|SES_NA|SCO_NA|CD4_1|DRUG_NA|MET_NA|APP_NA|RES_1|REC_0|VEN_NA|CL_668|NAT_NA|2022-09-30",
        "ST":"ST_1",
        "RISK":"RISK_NA",
        "MET":"MET_NA",
        "NAT":"NAT_NA"
      }
    },
    {
      "id":"ID_CEC-21-4691|ST_2|CODE_15058|SX_M|RISK_NA|AGE_22|SES_1|SCO_1|CD4_1|DRUG_0|MET_NA|APP_0|RES_1|REC_0|VEN_NA|CL_668|NAT_mex|2021-08-27",
      "cluster":426,
      "patient_attributes":{
        "ehars_uid":"ID_CEC-21-4691|ST_2|CODE_15058|SX_M|RISK_NA|AGE_22|SES_1|SCO_1|CD4_1|DRUG_0|MET_NA|APP_0|RES_1|REC_0|VEN_NA|CL_668|NAT_mex|2021-08-27",
        "ST":"ST_2",
        "RISK":"RISK_NA",
        "MET":"MET_NA",
        "NAT":"NAT_mex"
      }
    },
    {
      "id":"ID_CEC-22-8260|ST_2|CODE_15033|SX_M|RISK_3|AGE_32|SES_1|SCO_2|CD4_1|DRUG_0|MET_NA|APP_1|RES_1|REC_0|VEN_0|CL_668|NAT_mex|2022-07-08",
      "cluster":426,
      "patient_attributes":{
        "ehars_uid":"ID_CEC-22-8260|ST_2|CODE_15033|SX_M|RISK_3|AGE_32|SES_1|SCO_2|CD4_1|DRUG_0|MET_NA|APP_1|RES_1|REC_0|VEN_0|CL_668|NAT_mex|2022-07-08",
        "ST":"ST_2",
        "RISK":"RISK_3",
        "MET":"MET_NA",
        "NAT":"NAT_mex"
      }
    },
    {
      "id":"ID_CEC-21-4883|ST_2|CODE_15033|SX_M|RISK_3|AGE_26|SES_2|SCO_3|CD4_2|DRUG_1|MET_NA|APP_1|RES_1|REC_1|VEN_1|CL_672|NAT_mex|2021-09-17",
      "cluster":427,
      "patient_attributes":{
        "ehars_uid":"ID_CEC-21-4883|ST_2|CODE_15033|SX_M|RISK_3|AGE_26|SES_2|SCO_3|CD4_2|DRUG_1|MET_NA|APP_1|RES_1|REC_1|VEN_1|CL_672|NAT_mex|2021-09-17",
        "ST":"ST_2",
        "RISK":"RISK_3",
        "MET":"MET_NA",
        "NAT":"NAT_mex"
      }
    },
    {
      "id":"ID_CEC-21-5935|ST_2|CODE_15033|SX_M|RISK_3|AGE_23|SES_2|SCO_2|CD4_2|DRUG_1|MET_NA|APP_1|RES_1|REC_0|VEN_0|CL_672|NAT_mex|2021-12-14",
      "cluster":427,
      "patient_attributes":{
        "ehars_uid":"ID_CEC-21-5935|ST_2|CODE_15033|SX_M|RISK_3|AGE_23|SES_2|SCO_2|CD4_2|DRUG_1|MET_NA|APP_1|RES_1|REC_0|VEN_0|CL_672|NAT_mex|2021-12-14",
        "ST":"ST_2",
        "RISK":"RISK_3",
        "MET":"MET_NA",
        "NAT":"NAT_mex"
      }
    },
    {
      "id":"ID_CEC-21-5939|ST_2|CODE_15033|SX_M|RISK_3|AGE_25|SES_2|SCO_3|CD4_2|DRUG_1|MET_NA|APP_1|RES_1|REC_1|VEN_0|CL_672|NAT_mex|2021-12-14",
      "cluster":427,
      "patient_attributes":{
        "ehars_uid":"ID_CEC-21-5939|ST_2|CODE_15033|SX_M|RISK_3|AGE_25|SES_2|SCO_3|CD4_2|DRUG_1|MET_NA|APP_1|RES_1|REC_1|VEN_0|CL_672|NAT_mex|2021-12-14",
        "ST":"ST_2",
        "RISK":"RISK_3",
        "MET":"MET_NA",
        "NAT":"NAT_mex"
      }
    },
    {
      "id":"ID_CEC-21-4904|ST_1|CODE_09007|SX_M|RISK_3|AGE_28|SES_NA|SCO_3|CD4_3|DRUG_NA|MET_NA|APP_0|RES_1|REC_0|VEN_1|CL_417|NAT_mex|2021-09-21",
      "cluster":428,
      "patient_attributes":{
        "ehars_uid":"ID_CEC-21-4904|ST_1|CODE_09007|SX_M|RISK_3|AGE_28|SES_NA|SCO_3|CD4_3|DRUG_NA|MET_NA|APP_0|RES_1|REC_0|VEN_1|CL_417|NAT_mex|2021-09-21",
        "ST":"ST_1",
        "RISK":"RISK_3",
        "MET":"MET_NA",
        "NAT":"NAT_mex"
      }
    },
    {
      "id":"ID_CEC-21-5590|ST_1|CODE_09003|SX_M|RISK_3|AGE_25|SES_2|SCO_3|CD4_2|DRUG_1|MET_NA|APP_1|RES_4|REC_0|VEN_1|CL_417|NAT_mex|2021-11-18",
      "cluster":428,
      "patient_attributes":{
        "ehars_uid":"ID_CEC-21-5590|ST_1|CODE_09003|SX_M|RISK_3|AGE_25|SES_2|SCO_3|CD4_2|DRUG_1|MET_NA|APP_1|RES_4|REC_0|VEN_1|CL_417|NAT_mex|2021-11-18",
        "ST":"ST_1",
        "RISK":"RISK_3",
        "MET":"MET_NA",
        "NAT":"NAT_mex"
      }
    },
    {
      "id":"ID_CEC-22-9569|ST_1|CODE_09011|SX_M|RISK_3|AGE_40|SES_2|SCO_3|CD4_1|DRUG_0|MET_NA|APP_0|RES_1|REC_0|VEN_0|CL_417|NAT_mex|2022-11-10",
      "cluster":428,
      "patient_attributes":{
        "ehars_uid":"ID_CEC-22-9569|ST_1|CODE_09011|SX_M|RISK_3|AGE_40|SES_2|SCO_3|CD4_1|DRUG_0|MET_NA|APP_0|RES_1|REC_0|VEN_0|CL_417|NAT_mex|2022-11-10",
        "ST":"ST_1",
        "RISK":"RISK_3",
        "MET":"MET_NA",
        "NAT":"NAT_mex"
      }
    },
    {
      "id":"ID_CEC-21-4939|ST_1|CODE_09005|SX_M|RISK_3|AGE_28|SES_2|SCO_3|CD4_2|DRUG_1|MET_NA|APP_1|RES_1|REC_0|VEN_NA|CL_673|NAT_mex|2021-09-23",
      "cluster":429,
      "patient_attributes":{
        "ehars_uid":"ID_CEC-21-4939|ST_1|CODE_09005|SX_M|RISK_3|AGE_28|SES_2|SCO_3|CD4_2|DRUG_1|MET_NA|APP_1|RES_1|REC_0|VEN_NA|CL_673|NAT_mex|2021-09-23",
        "ST":"ST_1",
        "RISK":"RISK_3",
        "MET":"MET_NA",
        "NAT":"NAT_mex"
      }
    },
    {
      "id":"ID_CEC-21-5733|ST_1|CODE_09015|SX_M|RISK_3|AGE_19|SES_2|SCO_2|CD4_1|DRUG_1|MET_1|APP_1|RES_1|REC_0|VEN_1|CL_673|NAT_mex|2021-11-29",
      "cluster":429,
      "patient_attributes":{
        "ehars_uid":"ID_CEC-21-5733|ST_1|CODE_09015|SX_M|RISK_3|AGE_19|SES_2|SCO_2|CD4_1|DRUG_1|MET_1|APP_1|RES_1|REC_0|VEN_1|CL_673|NAT_mex|2021-11-29",
        "ST":"ST_1",
        "RISK":"RISK_3",
        "MET":"MET_1",
        "NAT":"NAT_mex"
      }
    },
    {
      "id":"ID_CEC-22-7287|ST_1|CODE_09007|SX_M|RISK_3|AGE_24|SES_2|SCO_2|CD4_2|DRUG_1|MET_NA|APP_1|RES_1|REC_0|VEN_1|CL_673|NAT_mex|2022-04-25",
      "cluster":429,
      "patient_attributes":{
        "ehars_uid":"ID_CEC-22-7287|ST_1|CODE_09007|SX_M|RISK_3|AGE_24|SES_2|SCO_2|CD4_2|DRUG_1|MET_NA|APP_1|RES_1|REC_0|VEN_1|CL_673|NAT_mex|2022-04-25",
        "ST":"ST_1",
        "RISK":"RISK_3",
        "MET":"MET_NA",
        "NAT":"NAT_mex"
      }
    },
    {
      "id":"ID_CEC-21-5088|ST_2|CODE_15104|SX_M|RISK_NA|AGE_22|SES_2|SCO_2|CD4_1|DRUG_NA|MET_NA|APP_NA|RES_2|REC_0|VEN_NA|CL_676|NAT_mex|2021-10-05",
      "cluster":430,
      "patient_attributes":{
        "ehars_uid":"ID_CEC-21-5088|ST_2|CODE_15104|SX_M|RISK_NA|AGE_22|SES_2|SCO_2|CD4_1|DRUG_NA|MET_NA|APP_NA|RES_2|REC_0|VEN_NA|CL_676|NAT_mex|2021-10-05",
        "ST":"ST_2",
        "RISK":"RISK_NA",
        "MET":"MET_NA",
        "NAT":"NAT_mex"
      }
    },
    {
      "id":"ID_CEC-21-5421|ST_2|CODE_15033|SX_M|RISK_3|AGE_21|SES_1|SCO_2|CD4_1|DRUG_0|MET_NA|APP_1|RES_2|REC_0|VEN_0|CL_676|NAT_mex|2021-11-01",
      "cluster":430,
      "patient_attributes":{
        "ehars_uid":"ID_CEC-21-5421|ST_2|CODE_15033|SX_M|RISK_3|AGE_21|SES_1|SCO_2|CD4_1|DRUG_0|MET_NA|APP_1|RES_2|REC_0|VEN_0|CL_676|NAT_mex|2021-11-01",
        "ST":"ST_2",
        "RISK":"RISK_3",
        "MET":"MET_NA",
        "NAT":"NAT_mex"
      }
    },
    {
      "id":"ID_CEC-21-5453|ST_2|CODE_15096|SX_M|RISK_3|AGE_25|SES_3|SCO_3|CD4_2|DRUG_0|MET_NA|APP_0|RES_1|REC_0|VEN_0|CL_676|NAT_mex|2021-11-04",
      "cluster":430,
      "patient_attributes":{
        "ehars_uid":"ID_CEC-21-5453|ST_2|CODE_15096|SX_M|RISK_3|AGE_25|SES_3|SCO_3|CD4_2|DRUG_0|MET_NA|APP_0|RES_1|REC_0|VEN_0|CL_676|NAT_mex|2021-11-04",
        "ST":"ST_2",
        "RISK":"RISK_3",
        "MET":"MET_NA",
        "NAT":"NAT_mex"
      }
    },
    {
      "id":"ID_CEC-21-5103|ST_2|CODE_15013|SX_M|RISK_3|AGE_25|SES_2|SCO_3|CD4_1|DRUG_1|MET_NA|APP_1|RES_1|REC_0|VEN_0|CL_677|NAT_mex|2021-10-04",
      "cluster":431,
      "patient_attributes":{
        "ehars_uid":"ID_CEC-21-5103|ST_2|CODE_15013|SX_M|RISK_3|AGE_25|SES_2|SCO_3|CD4_1|DRUG_1|MET_NA|APP_1|RES_1|REC_0|VEN_0|CL_677|NAT_mex|2021-10-04",
        "ST":"ST_2",
        "RISK":"RISK_3",
        "MET":"MET_NA",
        "NAT":"NAT_mex"
      }
    },
    {
      "id":"ID_CEC-21-5297|ST_2|CODE_15013|SX_M|RISK_3|AGE_26|SES_1|SCO_3|CD4_2|DRUG_0|MET_NA|APP_0|RES_1|REC_0|VEN_1|CL_677|NAT_mex|2021-10-20",
      "cluster":431,
      "patient_attributes":{
        "ehars_uid":"ID_CEC-21-5297|ST_2|CODE_15013|SX_M|RISK_3|AGE_26|SES_1|SCO_3|CD4_2|DRUG_0|MET_NA|APP_0|RES_1|REC_0|VEN_1|CL_677|NAT_mex|2021-10-20",
        "ST":"ST_2",
        "RISK":"RISK_3",
        "MET":"MET_NA",
        "NAT":"NAT_mex"
      }
    },
    {
      "id":"ID_CEC-22-7060|ST_2|CODE_15013|SX_M|RISK_3|AGE_23|SES_1|SCO_3|CD4_2|DRUG_0|MET_NA|APP_0|RES_1|REC_0|VEN_0|CL_677|NAT_mex|2022-04-04",
      "cluster":431,
      "patient_attributes":{
        "ehars_uid":"ID_CEC-22-7060|ST_2|CODE_15013|SX_M|RISK_3|AGE_23|SES_1|SCO_3|CD4_2|DRUG_0|MET_NA|APP_0|RES_1|REC_0|VEN_0|CL_677|NAT_mex|2022-04-04",
        "ST":"ST_2",
        "RISK":"RISK_3",
        "MET":"MET_NA",
        "NAT":"NAT_mex"
      }
    },
    {
      "id":"ID_CEC-21-5150|ST_1|CODE_09010|SX_M|RISK_3|AGE_22|SES_1|SCO_2|CD4_1|DRUG_0|MET_NA|APP_0|RES_1|REC_0|VEN_0|CL_678|NAT_mex|2021-10-08",
      "cluster":432,
      "patient_attributes":{
        "ehars_uid":"ID_CEC-21-5150|ST_1|CODE_09010|SX_M|RISK_3|AGE_22|SES_1|SCO_2|CD4_1|DRUG_0|MET_NA|APP_0|RES_1|REC_0|VEN_0|CL_678|NAT_mex|2021-10-08",
        "ST":"ST_1",
        "RISK":"RISK_3",
        "MET":"MET_NA",
        "NAT":"NAT_mex"
      }
    },
    {
      "id":"ID_CEC-21-5151|ST_2|CODE_15057|SX_M|RISK_3|AGE_33|SES_1|SCO_2|CD4_1|DRUG_0|MET_NA|APP_0|RES_1|REC_0|VEN_0|CL_678|NAT_mex|2021-10-08",
      "cluster":432,
      "patient_attributes":{
        "ehars_uid":"ID_CEC-21-5151|ST_2|CODE_15057|SX_M|RISK_3|AGE_33|SES_1|SCO_2|CD4_1|DRUG_0|MET_NA|APP_0|RES_1|REC_0|VEN_0|CL_678|NAT_mex|2021-10-08",
        "ST":"ST_2",
        "RISK":"RISK_3",
        "MET":"MET_NA",
        "NAT":"NAT_mex"
      }
    },
    {
      "id":"ID_CEC-22-8361|ST_2|CODE_15037|SX_M|RISK_3|AGE_18|SES_2|SCO_2|CD4_2|DRUG_0|MET_NA|APP_1|RES_1|REC_0|VEN_1|CL_678|NAT_mex|2022-07-19",
      "cluster":432,
      "patient_attributes":{
        "ehars_uid":"ID_CEC-22-8361|ST_2|CODE_15037|SX_M|RISK_3|AGE_18|SES_2|SCO_2|CD4_2|DRUG_0|MET_NA|APP_1|RES_1|REC_0|VEN_1|CL_678|NAT_mex|2022-07-19",
        "ST":"ST_2",
        "RISK":"RISK_3",
        "MET":"MET_NA",
        "NAT":"NAT_mex"
      }
    },
    {
      "id":"ID_CEC-21-5237|ST_1|CODE_09005|SX_M|RISK_3|AGE_29|SES_2|SCO_2|CD4_1|DRUG_0|MET_NA|APP_1|RES_1|REC_0|VEN_0|CL_1107|NAT_mex|2021-10-15",
      "cluster":433,
      "patient_attributes":{
        "ehars_uid":"ID_CEC-21-5237|ST_1|CODE_09005|SX_M|RISK_3|AGE_29|SES_2|SCO_2|CD4_1|DRUG_0|MET_NA|APP_1|RES_1|REC_0|VEN_0|CL_1107|NAT_mex|2021-10-15",
        "ST":"ST_1",
        "RISK":"RISK_3",
        "MET":"MET_NA",
        "NAT":"NAT_mex"
      }
    },
    {
      "id":"ID_CEC-22-9227|ST_2|CODE_15104|SX_M|RISK_3|AGE_27|SES_2|SCO_2|CD4_1|DRUG_1|MET_NA|APP_0|RES_1|REC_0|VEN_0|CL_1107|NAT_mex|2022-10-06",
      "cluster":433,
      "patient_attributes":{
        "ehars_uid":"ID_CEC-22-9227|ST_2|CODE_15104|SX_M|RISK_3|AGE_27|SES_2|SCO_2|CD4_1|DRUG_1|MET_NA|APP_0|RES_1|REC_0|VEN_0|CL_1107|NAT_mex|2022-10-06",
        "ST":"ST_2",
        "RISK":"RISK_3",
        "MET":"MET_NA",
        "NAT":"NAT_mex"
      }
    },
    {
      "id":"ID_CEC-22-8553|ST_2|CODE_15104|SX_M|RISK_3|AGE_18|SES_1|SCO_2|CD4_1|DRUG_0|MET_NA|APP_NA|RES_1|REC_0|VEN_0|CL_1107|NAT_mex|2022-08-10",
      "cluster":433,
      "patient_attributes":{
        "ehars_uid":"ID_CEC-22-8553|ST_2|CODE_15104|SX_M|RISK_3|AGE_18|SES_1|SCO_2|CD4_1|DRUG_0|MET_NA|APP_NA|RES_1|REC_0|VEN_0|CL_1107|NAT_mex|2022-08-10",
        "ST":"ST_2",
        "RISK":"RISK_3",
        "MET":"MET_NA",
        "NAT":"NAT_mex"
      }
    },
    {
      "id":"ID_CEC-21-5242|ST_1|CODE_09011|SX_M|RISK_3|AGE_27|SES_2|SCO_3|CD4_2|DRUG_1|MET_NA|APP_0|RES_1|REC_0|VEN_1|CL_680|NAT_mex|2021-10-18",
      "cluster":434,
      "patient_attributes":{
        "ehars_uid":"ID_CEC-21-5242|ST_1|CODE_09011|SX_M|RISK_3|AGE_27|SES_2|SCO_3|CD4_2|DRUG_1|MET_NA|APP_0|RES_1|REC_0|VEN_1|CL_680|NAT_mex|2021-10-18",
        "ST":"ST_1",
        "RISK":"RISK_3",
        "MET":"MET_NA",
        "NAT":"NAT_mex"
      }
    },
    {
      "id":"ID_CEC-21-5279|ST_1|CODE_09007|SX_M|RISK_3|AGE_26|SES_1|SCO_2|CD4_2|DRUG_1|MET_NA|APP_1|RES_1|REC_0|VEN_1|CL_680|NAT_mex|2021-10-20",
      "cluster":434,
      "patient_attributes":{
        "ehars_uid":"ID_CEC-21-5279|ST_1|CODE_09007|SX_M|RISK_3|AGE_26|SES_1|SCO_2|CD4_2|DRUG_1|MET_NA|APP_1|RES_1|REC_0|VEN_1|CL_680|NAT_mex|2021-10-20",
        "ST":"ST_1",
        "RISK":"RISK_3",
        "MET":"MET_NA",
        "NAT":"NAT_mex"
      }
    },
    {
      "id":"ID_CEC-21-5569|ST_2|CODE_15104|SX_M|RISK_NA|AGE_34|SES_NA|SCO_NA|CD4_1|DRUG_NA|MET_NA|APP_NA|RES_1|REC_0|VEN_NA|CL_680|NAT_NA|2021-11-17",
      "cluster":434,
      "patient_attributes":{
        "ehars_uid":"ID_CEC-21-5569|ST_2|CODE_15104|SX_M|RISK_NA|AGE_34|SES_NA|SCO_NA|CD4_1|DRUG_NA|MET_NA|APP_NA|RES_1|REC_0|VEN_NA|CL_680|NAT_NA|2021-11-17",
        "ST":"ST_2",
        "RISK":"RISK_NA",
        "MET":"MET_NA",
        "NAT":"NAT_NA"
      }
    },
    {
      "id":"ID_CEC-21-5267|ST_1|CODE_09012|SX_M|RISK_3|AGE_23|SES_2|SCO_2|CD4_2|DRUG_1|MET_NA|APP_1|RES_4|REC_0|VEN_0|CL_681|NAT_mex|2021-10-19",
      "cluster":435,
      "patient_attributes":{
        "ehars_uid":"ID_CEC-21-5267|ST_1|CODE_09012|SX_M|RISK_3|AGE_23|SES_2|SCO_2|CD4_2|DRUG_1|MET_NA|APP_1|RES_4|REC_0|VEN_0|CL_681|NAT_mex|2021-10-19",
        "ST":"ST_1",
        "RISK":"RISK_3",
        "MET":"MET_NA",
        "NAT":"NAT_mex"
      }
    },
    {
      "id":"ID_CEC-21-5493|ST_1|CODE_09007|SX_M|RISK_3|AGE_19|SES_1|SCO_2|CD4_2|DRUG_NA|MET_NA|APP_1|RES_4|REC_0|VEN_0|CL_681|NAT_mex|2021-11-08",
      "cluster":435,
      "patient_attributes":{
        "ehars_uid":"ID_CEC-21-5493|ST_1|CODE_09007|SX_M|RISK_3|AGE_19|SES_1|SCO_2|CD4_2|DRUG_NA|MET_NA|APP_1|RES_4|REC_0|VEN_0|CL_681|NAT_mex|2021-11-08",
        "ST":"ST_1",
        "RISK":"RISK_3",
        "MET":"MET_NA",
        "NAT":"NAT_mex"
      }
    },
    {
      "id":"ID_CEC-21-5844|ST_1|CODE_09012|SX_M|RISK_3|AGE_30|SES_1|SCO_3|CD4_2|DRUG_1|MET_NA|APP_1|RES_4|REC_1|VEN_1|CL_681|NAT_mex|2021-12-07",
      "cluster":435,
      "patient_attributes":{
        "ehars_uid":"ID_CEC-21-5844|ST_1|CODE_09012|SX_M|RISK_3|AGE_30|SES_1|SCO_3|CD4_2|DRUG_1|MET_NA|APP_1|RES_4|REC_1|VEN_1|CL_681|NAT_mex|2021-12-07",
        "ST":"ST_1",
        "RISK":"RISK_3",
        "MET":"MET_NA",
        "NAT":"NAT_mex"
      }
    },
    {
      "id":"ID_CEC-21-5358|ST_1|CODE_09013|SX_M|RISK_2|AGE_26|SES_1|SCO_2|CD4_2|DRUG_1|MET_0|APP_0|RES_2|REC_0|VEN_0|CL_684|NAT_mex|2021-10-26",
      "cluster":436,
      "patient_attributes":{
        "ehars_uid":"ID_CEC-21-5358|ST_1|CODE_09013|SX_M|RISK_2|AGE_26|SES_1|SCO_2|CD4_2|DRUG_1|MET_0|APP_0|RES_2|REC_0|VEN_0|CL_684|NAT_mex|2021-10-26",
        "ST":"ST_1",
        "RISK":"RISK_2",
        "MET":"MET_0",
        "NAT":"NAT_mex"
      }
    },
    {
      "id":"ID_CEC-22-6416|ST_1|CODE_09008|SX_M|RISK_2|AGE_34|SES_2|SCO_3|CD4_2|DRUG_1|MET_NA|APP_1|RES_1|REC_0|VEN_1|CL_684|NAT_mex|2022-02-09",
      "cluster":436,
      "patient_attributes":{
        "ehars_uid":"ID_CEC-22-6416|ST_1|CODE_09008|SX_M|RISK_2|AGE_34|SES_2|SCO_3|CD4_2|DRUG_1|MET_NA|APP_1|RES_1|REC_0|VEN_1|CL_684|NAT_mex|2022-02-09",
        "ST":"ST_1",
        "RISK":"RISK_2",
        "MET":"MET_NA",
        "NAT":"NAT_mex"
      }
    },
    {
      "id":"ID_CEC-22-6692|ST_1|CODE_09003|SX_F|RISK_1|AGE_24|SES_2|SCO_2|CD4_1|DRUG_1|MET_NA|APP_0|RES_1|REC_0|VEN_0|CL_684|NAT_mex|2022-03-04",
      "cluster":436,
      "patient_attributes":{
        "ehars_uid":"ID_CEC-22-6692|ST_1|CODE_09003|SX_F|RISK_1|AGE_24|SES_2|SCO_2|CD4_1|DRUG_1|MET_NA|APP_0|RES_1|REC_0|VEN_0|CL_684|NAT_mex|2022-03-04",
        "ST":"ST_1",
        "RISK":"RISK_1",
        "MET":"MET_NA",
        "NAT":"NAT_mex"
      }
    },
    {
      "id":"ID_CEC-21-5384|ST_2|CODE_15039|SX_M|RISK_3|AGE_37|SES_2|SCO_2|CD4_1|DRUG_0|MET_NA|APP_0|RES_1|REC_0|VEN_1|CL_1114|NAT_mex|2021-10-28",
      "cluster":437,
      "patient_attributes":{
        "ehars_uid":"ID_CEC-21-5384|ST_2|CODE_15039|SX_M|RISK_3|AGE_37|SES_2|SCO_2|CD4_1|DRUG_0|MET_NA|APP_0|RES_1|REC_0|VEN_1|CL_1114|NAT_mex|2021-10-28",
        "ST":"ST_2",
        "RISK":"RISK_3",
        "MET":"MET_NA",
        "NAT":"NAT_mex"
      }
    },
    {
      "id":"ID_CEC-22-8319|ST_2|CODE_15039|SX_M|RISK_3|AGE_46|SES_2|SCO_2|CD4_2|DRUG_0|MET_NA|APP_0|RES_1|REC_0|VEN_1|CL_NA|NAT_mex|2022-07-14",
      "cluster":437,
      "patient_attributes":{
        "ehars_uid":"ID_CEC-22-8319|ST_2|CODE_15039|SX_M|RISK_3|AGE_46|SES_2|SCO_2|CD4_2|DRUG_0|MET_NA|APP_0|RES_1|REC_0|VEN_1|CL_NA|NAT_mex|2022-07-14",
        "ST":"ST_2",
        "RISK":"RISK_3",
        "MET":"MET_NA",
        "NAT":"NAT_mex"
      }
    },
    {
      "id":"ID_CEC-22-9059|ST_1|CODE_09007|SX_M|RISK_3|AGE_20|SES_2|SCO_2|CD4_2|DRUG_1|MET_NA|APP_1|RES_1|REC_0|VEN_1|CL_1114|NAT_mex|2022-09-23",
      "cluster":437,
      "patient_attributes":{
        "ehars_uid":"ID_CEC-22-9059|ST_1|CODE_09007|SX_M|RISK_3|AGE_20|SES_2|SCO_2|CD4_2|DRUG_1|MET_NA|APP_1|RES_1|REC_0|VEN_1|CL_1114|NAT_mex|2022-09-23",
        "ST":"ST_1",
        "RISK":"RISK_3",
        "MET":"MET_NA",
        "NAT":"NAT_mex"
      }
    },
    {
      "id":"ID_CEC-21-5466|ST_1|CODE_09005|SX_M|RISK_3|AGE_26|SES_2|SCO_2|CD4_2|DRUG_1|MET_NA|APP_1|RES_1|REC_0|VEN_1|CL_685|NAT_mex|2021-11-05",
      "cluster":438,
      "patient_attributes":{
        "ehars_uid":"ID_CEC-21-5466|ST_1|CODE_09005|SX_M|RISK_3|AGE_26|SES_2|SCO_2|CD4_2|DRUG_1|MET_NA|APP_1|RES_1|REC_0|VEN_1|CL_685|NAT_mex|2021-11-05",
        "ST":"ST_1",
        "RISK":"RISK_3",
        "MET":"MET_NA",
        "NAT":"NAT_mex"
      }
    },
    {
      "id":"ID_CEC-22-7498|ST_1|CODE_09007|SX_M|RISK_3|AGE_24|SES_1|SCO_2|CD4_1|DRUG_1|MET_NA|APP_0|RES_1|REC_0|VEN_0|CL_685|NAT_mex|2022-05-12",
      "cluster":438,
      "patient_attributes":{
        "ehars_uid":"ID_CEC-22-7498|ST_1|CODE_09007|SX_M|RISK_3|AGE_24|SES_1|SCO_2|CD4_1|DRUG_1|MET_NA|APP_0|RES_1|REC_0|VEN_0|CL_685|NAT_mex|2022-05-12",
        "ST":"ST_1",
        "RISK":"RISK_3",
        "MET":"MET_NA",
        "NAT":"NAT_mex"
      }
    },
    {
      "id":"ID_CEC-22-7320|ST_1|CODE_09007|SX_M|RISK_3|AGE_24|SES_2|SCO_3|CD4_2|DRUG_1|MET_NA|APP_0|RES_1|REC_0|VEN_0|CL_685|NAT_mex|2022-04-27",
      "cluster":438,
      "patient_attributes":{
        "ehars_uid":"ID_CEC-22-7320|ST_1|CODE_09007|SX_M|RISK_3|AGE_24|SES_2|SCO_3|CD4_2|DRUG_1|MET_NA|APP_0|RES_1|REC_0|VEN_0|CL_685|NAT_mex|2022-04-27",
        "ST":"ST_1",
        "RISK":"RISK_3",
        "MET":"MET_NA",
        "NAT":"NAT_mex"
      }
    },
    {
      "id":"ID_CEC-21-5501|ST_2|CODE_15033|SX_M|RISK_3|AGE_33|SES_2|SCO_3|CD4_2|DRUG_1|MET_NA|APP_1|RES_1|REC_0|VEN_1|CL_488|NAT_mex|2021-11-09",
      "cluster":439,
      "patient_attributes":{
        "ehars_uid":"ID_CEC-21-5501|ST_2|CODE_15033|SX_M|RISK_3|AGE_33|SES_2|SCO_3|CD4_2|DRUG_1|MET_NA|APP_1|RES_1|REC_0|VEN_1|CL_488|NAT_mex|2021-11-09",
        "ST":"ST_2",
        "RISK":"RISK_3",
        "MET":"MET_NA",
        "NAT":"NAT_mex"
      }
    },
    {
      "id":"ID_CEC-22-6814|ST_1|CODE_09006|SX_M|RISK_3|AGE_28|SES_1|SCO_2|CD4_1|DRUG_1|MET_NA|APP_0|RES_1|REC_0|VEN_0|CL_488|NAT_mex|2022-03-15",
      "cluster":439,
      "patient_attributes":{
        "ehars_uid":"ID_CEC-22-6814|ST_1|CODE_09006|SX_M|RISK_3|AGE_28|SES_1|SCO_2|CD4_1|DRUG_1|MET_NA|APP_0|RES_1|REC_0|VEN_0|CL_488|NAT_mex|2022-03-15",
        "ST":"ST_1",
        "RISK":"RISK_3",
        "MET":"MET_NA",
        "NAT":"NAT_mex"
      }
    },
    {
      "id":"ID_CEC-22-6819|ST_1|CODE_09003|SX_M|RISK_3|AGE_35|SES_2|SCO_3|CD4_2|DRUG_1|MET_NA|APP_1|RES_1|REC_0|VEN_1|CL_488|NAT_mex|2022-03-15",
      "cluster":439,
      "patient_attributes":{
        "ehars_uid":"ID_CEC-22-6819|ST_1|CODE_09003|SX_M|RISK_3|AGE_35|SES_2|SCO_3|CD4_2|DRUG_1|MET_NA|APP_1|RES_1|REC_0|VEN_1|CL_488|NAT_mex|2022-03-15",
        "ST":"ST_1",
        "RISK":"RISK_3",
        "MET":"MET_NA",
        "NAT":"NAT_mex"
      }
    },
    {
      "id":"ID_CEC-21-5661|ST_1|CODE_09008|SX_M|RISK_2|AGE_31|SES_2|SCO_3|CD4_3|DRUG_1|MET_NA|APP_1|RES_6|REC_0|VEN_1|CL_1120|NAT_mex|2021-11-23",
      "cluster":440,
      "patient_attributes":{
        "ehars_uid":"ID_CEC-21-5661|ST_1|CODE_09008|SX_M|RISK_2|AGE_31|SES_2|SCO_3|CD4_3|DRUG_1|MET_NA|APP_1|RES_6|REC_0|VEN_1|CL_1120|NAT_mex|2021-11-23",
        "ST":"ST_1",
        "RISK":"RISK_2",
        "MET":"MET_NA",
        "NAT":"NAT_mex"
      }
    },
    {
      "id":"ID_CEC-22-9868|ST_1|CODE_09008|SX_F|RISK_1|AGE_23|SES_1|SCO_2|CD4_2|DRUG_0|MET_NA|APP_0|RES_6|REC_0|VEN_0|CL_1120|NAT_mex|2022-12-14",
      "cluster":440,
      "patient_attributes":{
        "ehars_uid":"ID_CEC-22-9868|ST_1|CODE_09008|SX_F|RISK_1|AGE_23|SES_1|SCO_2|CD4_2|DRUG_0|MET_NA|APP_0|RES_6|REC_0|VEN_0|CL_1120|NAT_mex|2022-12-14",
        "ST":"ST_1",
        "RISK":"RISK_1",
        "MET":"MET_NA",
        "NAT":"NAT_mex"
      }
    },
    {
      "id":"ID_CEC-21-5527|ST_1|CODE_09008|SX_M|RISK_3|AGE_21|SES_2|SCO_3|CD4_1|DRUG_0|MET_NA|APP_1|RES_6|REC_0|VEN_0|CL_1120|NAT_mex|2021-11-11",
      "cluster":440,
      "patient_attributes":{
        "ehars_uid":"ID_CEC-21-5527|ST_1|CODE_09008|SX_M|RISK_3|AGE_21|SES_2|SCO_3|CD4_1|DRUG_0|MET_NA|APP_1|RES_6|REC_0|VEN_0|CL_1120|NAT_mex|2021-11-11",
        "ST":"ST_1",
        "RISK":"RISK_3",
        "MET":"MET_NA",
        "NAT":"NAT_mex"
      }
    },
    {
      "id":"ID_CEC-21-5718|ST_1|CODE_09007|SX_M|RISK_3|AGE_40|SES_1|SCO_3|CD4_1|DRUG_1|MET_NA|APP_1|RES_2|REC_0|VEN_1|CL_1131|NAT_mex|2021-11-29",
      "cluster":441,
      "patient_attributes":{
        "ehars_uid":"ID_CEC-21-5718|ST_1|CODE_09007|SX_M|RISK_3|AGE_40|SES_1|SCO_3|CD4_1|DRUG_1|MET_NA|APP_1|RES_2|REC_0|VEN_1|CL_1131|NAT_mex|2021-11-29",
        "ST":"ST_1",
        "RISK":"RISK_3",
        "MET":"MET_NA",
        "NAT":"NAT_mex"
      }
    },
    {
      "id":"ID_CEC-22-8650|ST_2|CODE_15100|SX_M|RISK_3|AGE_48|SES_2|SCO_2|CD4_1|DRUG_0|MET_NA|APP_1|RES_2|REC_0|VEN_0|CL_1131|NAT_mex|2022-08-17",
      "cluster":441,
      "patient_attributes":{
        "ehars_uid":"ID_CEC-22-8650|ST_2|CODE_15100|SX_M|RISK_3|AGE_48|SES_2|SCO_2|CD4_1|DRUG_0|MET_NA|APP_1|RES_2|REC_0|VEN_0|CL_1131|NAT_mex|2022-08-17",
        "ST":"ST_2",
        "RISK":"RISK_3",
        "MET":"MET_NA",
        "NAT":"NAT_mex"
      }
    },
    {
      "id":"ID_CEC-22-9332|ST_1|CODE_09007|SX_M|RISK_3|AGE_23|SES_2|SCO_3|CD4_1|DRUG_0|MET_NA|APP_0|RES_2|REC_0|VEN_1|CL_1131|NAT_mex|2022-10-19",
      "cluster":441,
      "patient_attributes":{
        "ehars_uid":"ID_CEC-22-9332|ST_1|CODE_09007|SX_M|RISK_3|AGE_23|SES_2|SCO_3|CD4_1|DRUG_0|MET_NA|APP_0|RES_2|REC_0|VEN_1|CL_1131|NAT_mex|2022-10-19",
        "ST":"ST_1",
        "RISK":"RISK_3",
        "MET":"MET_NA",
        "NAT":"NAT_mex"
      }
    },
    {
      "id":"ID_CEC-21-5934|ST_1|CODE_09005|SX_M|RISK_3|AGE_21|SES_2|SCO_2|CD4_2|DRUG_1|MET_NA|APP_1|RES_1|REC_0|VEN_0|CL_687|NAT_mex|2021-12-14",
      "cluster":442,
      "patient_attributes":{
        "ehars_uid":"ID_CEC-21-5934|ST_1|CODE_09005|SX_M|RISK_3|AGE_21|SES_2|SCO_2|CD4_2|DRUG_1|MET_NA|APP_1|RES_1|REC_0|VEN_0|CL_687|NAT_mex|2021-12-14",
        "ST":"ST_1",
        "RISK":"RISK_3",
        "MET":"MET_NA",
        "NAT":"NAT_mex"
      }
    },
    {
      "id":"ID_CEC-22-7876|ST_1|CODE_09007|SX_M|RISK_3|AGE_27|SES_2|SCO_2|CD4_1|DRUG_1|MET_1|APP_0|RES_1|REC_0|VEN_1|CL_687|NAT_mex|2022-06-07",
      "cluster":442,
      "patient_attributes":{
        "ehars_uid":"ID_CEC-22-7876|ST_1|CODE_09007|SX_M|RISK_3|AGE_27|SES_2|SCO_2|CD4_1|DRUG_1|MET_1|APP_0|RES_1|REC_0|VEN_1|CL_687|NAT_mex|2022-06-07",
        "ST":"ST_1",
        "RISK":"RISK_3",
        "MET":"MET_1",
        "NAT":"NAT_mex"
      }
    },
    {
      "id":"ID_CEC-22-8084|ST_2|CODE_15104|SX_F|RISK_4|AGE_62|SES_1|SCO_1|CD4_2|DRUG_0|MET_NA|APP_0|RES_1|REC_0|VEN_0|CL_687|NAT_mex|2022-06-27",
      "cluster":442,
      "patient_attributes":{
        "ehars_uid":"ID_CEC-22-8084|ST_2|CODE_15104|SX_F|RISK_4|AGE_62|SES_1|SCO_1|CD4_2|DRUG_0|MET_NA|APP_0|RES_1|REC_0|VEN_0|CL_687|NAT_mex|2022-06-27",
        "ST":"ST_2",
        "RISK":"RISK_4",
        "MET":"MET_NA",
        "NAT":"NAT_mex"
      }
    },
    {
      "id":"ID_CEC-21-5937|ST_1|CODE_09006|SX_FT|RISK_4|AGE_40|SES_1|SCO_2|CD4_1|DRUG_0|MET_NA|APP_1|RES_1|REC_0|VEN_1|CL_518|NAT_mex|2021-12-14",
      "cluster":443,
      "patient_attributes":{
        "ehars_uid":"ID_CEC-21-5937|ST_1|CODE_09006|SX_FT|RISK_4|AGE_40|SES_1|SCO_2|CD4_1|DRUG_0|MET_NA|APP_1|RES_1|REC_0|VEN_1|CL_518|NAT_mex|2021-12-14",
        "ST":"ST_1",
        "RISK":"RISK_4",
        "MET":"MET_NA",
        "NAT":"NAT_mex"
      }
    },
    {
      "id":"ID_CEC-22-7669|ST_1|CODE_09007|SX_FT|RISK_4|AGE_27|SES_2|SCO_2|CD4_1|DRUG_1|MET_NA|APP_0|RES_1|REC_0|VEN_1|CL_518|NAT_mex|2022-05-24",
      "cluster":443,
      "patient_attributes":{
        "ehars_uid":"ID_CEC-22-7669|ST_1|CODE_09007|SX_FT|RISK_4|AGE_27|SES_2|SCO_2|CD4_1|DRUG_1|MET_NA|APP_0|RES_1|REC_0|VEN_1|CL_518|NAT_mex|2022-05-24",
        "ST":"ST_1",
        "RISK":"RISK_4",
        "MET":"MET_NA",
        "NAT":"NAT_mex"
      }
    },
    {
      "id":"ID_CEC-22-7952|ST_1|CODE_09003|SX_M|RISK_2|AGE_38|SES_1|SCO_3|CD4_2|DRUG_1|MET_0|APP_0|RES_1|REC_0|VEN_0|CL_518|NAT_mex|2022-06-15",
      "cluster":443,
      "patient_attributes":{
        "ehars_uid":"ID_CEC-22-7952|ST_1|CODE_09003|SX_M|RISK_2|AGE_38|SES_1|SCO_3|CD4_2|DRUG_1|MET_0|APP_0|RES_1|REC_0|VEN_0|CL_518|NAT_mex|2022-06-15",
        "ST":"ST_1",
        "RISK":"RISK_2",
        "MET":"MET_0",
        "NAT":"NAT_mex"
      }
    },
    {
      "id":"ID_CEC-22-7637|ST_1|CODE_09015|SX_M|RISK_3|AGE_35|SES_2|SCO_3|CD4_2|DRUG_1|MET_NA|APP_1|RES_1|REC_0|VEN_0|CL_1147|NAT_NA|2022-05-23",
      "cluster":444,
      "patient_attributes":{
        "ehars_uid":"ID_CEC-22-7637|ST_1|CODE_09015|SX_M|RISK_3|AGE_35|SES_2|SCO_3|CD4_2|DRUG_1|MET_NA|APP_1|RES_1|REC_0|VEN_0|CL_1147|NAT_NA|2022-05-23",
        "ST":"ST_1",
        "RISK":"RISK_3",
        "MET":"MET_NA",
        "NAT":"NAT_NA"
      }
    },
    {
      "id":"ID_CEC-22-6005|ST_1|CODE_09015|SX_M|RISK_3|AGE_39|SES_2|SCO_3|CD4_1|DRUG_1|MET_NA|APP_0|RES_1|REC_0|VEN_0|CL_1147|NAT_mex|2022-01-05",
      "cluster":444,
      "patient_attributes":{
        "ehars_uid":"ID_CEC-22-6005|ST_1|CODE_09015|SX_M|RISK_3|AGE_39|SES_2|SCO_3|CD4_1|DRUG_1|MET_NA|APP_0|RES_1|REC_0|VEN_0|CL_1147|NAT_mex|2022-01-05",
        "ST":"ST_1",
        "RISK":"RISK_3",
        "MET":"MET_NA",
        "NAT":"NAT_mex"
      }
    },
    {
      "id":"ID_CEC-22-8358|ST_1|CODE_09016|SX_M|RISK_3|AGE_34|SES_2|SCO_3|CD4_1|DRUG_0|MET_NA|APP_0|RES_1|REC_0|VEN_0|CL_NA|NAT_mex|2022-07-18",
      "cluster":444,
      "patient_attributes":{
        "ehars_uid":"ID_CEC-22-8358|ST_1|CODE_09016|SX_M|RISK_3|AGE_34|SES_2|SCO_3|CD4_1|DRUG_0|MET_NA|APP_0|RES_1|REC_0|VEN_0|CL_NA|NAT_mex|2022-07-18",
        "ST":"ST_1",
        "RISK":"RISK_3",
        "MET":"MET_NA",
        "NAT":"NAT_mex"
      }
    },
    {
      "id":"ID_CEC-22-6006|ST_2|CODE_15031|SX_M|RISK_3|AGE_27|SES_1|SCO_2|CD4_3|DRUG_0|MET_NA|APP_1|RES_1|REC_0|VEN_1|CL_1148|NAT_mex|2022-01-05",
      "cluster":445,
      "patient_attributes":{
        "ehars_uid":"ID_CEC-22-6006|ST_2|CODE_15031|SX_M|RISK_3|AGE_27|SES_1|SCO_2|CD4_3|DRUG_0|MET_NA|APP_1|RES_1|REC_0|VEN_1|CL_1148|NAT_mex|2022-01-05",
        "ST":"ST_2",
        "RISK":"RISK_3",
        "MET":"MET_NA",
        "NAT":"NAT_mex"
      }
    },
    {
      "id":"ID_CEC-22-8130|ST_1|CODE_09016|SX_M|RISK_3|AGE_29|SES_2|SCO_3|CD4_2|DRUG_1|MET_NA|APP_0|RES_1|REC_0|VEN_1|CL_1148|NAT_mex|2022-06-30",
      "cluster":445,
      "patient_attributes":{
        "ehars_uid":"ID_CEC-22-8130|ST_1|CODE_09016|SX_M|RISK_3|AGE_29|SES_2|SCO_3|CD4_2|DRUG_1|MET_NA|APP_0|RES_1|REC_0|VEN_1|CL_1148|NAT_mex|2022-06-30",
        "ST":"ST_1",
        "RISK":"RISK_3",
        "MET":"MET_NA",
        "NAT":"NAT_mex"
      }
    },
    {
      "id":"ID_CEC-22-9400|ST_2|CODE_15033|SX_M|RISK_3|AGE_21|SES_1|SCO_2|CD4_3|DRUG_1|MET_NA|APP_1|RES_1|REC_0|VEN_1|CL_1148|NAT_mex|2022-10-24",
      "cluster":445,
      "patient_attributes":{
        "ehars_uid":"ID_CEC-22-9400|ST_2|CODE_15033|SX_M|RISK_3|AGE_21|SES_1|SCO_2|CD4_3|DRUG_1|MET_NA|APP_1|RES_1|REC_0|VEN_1|CL_1148|NAT_mex|2022-10-24",
        "ST":"ST_2",
        "RISK":"RISK_3",
        "MET":"MET_NA",
        "NAT":"NAT_mex"
      }
    },
    {
      "id":"ID_CEC-22-6135|ST_1|CODE_09007|SX_F|RISK_1|AGE_48|SES_NA|SCO_2|CD4_1|DRUG_0|MET_NA|APP_NA|RES_1|REC_0|VEN_NA|CL_110|NAT_mex|2022-01-17",
      "cluster":446,
      "patient_attributes":{
        "ehars_uid":"ID_CEC-22-6135|ST_1|CODE_09007|SX_F|RISK_1|AGE_48|SES_NA|SCO_2|CD4_1|DRUG_0|MET_NA|APP_NA|RES_1|REC_0|VEN_NA|CL_110|NAT_mex|2022-01-17",
        "ST":"ST_1",
        "RISK":"RISK_1",
        "MET":"MET_NA",
        "NAT":"NAT_mex"
      }
    },
    {
      "id":"ID_CEC-22-9029|ST_1|CODE_09016|SX_F|RISK_1|AGE_34|SES_2|SCO_3|CD4_3|DRUG_0|MET_NA|APP_0|RES_1|REC_0|VEN_0|CL_110|NAT_mex|2022-09-21",
      "cluster":446,
      "patient_attributes":{
        "ehars_uid":"ID_CEC-22-9029|ST_1|CODE_09016|SX_F|RISK_1|AGE_34|SES_2|SCO_3|CD4_3|DRUG_0|MET_NA|APP_0|RES_1|REC_0|VEN_0|CL_110|NAT_mex|2022-09-21",
        "ST":"ST_1",
        "RISK":"RISK_1",
        "MET":"MET_NA",
        "NAT":"NAT_mex"
      }
    },
    {
      "id":"ID_CEC-22-9030|ST_1|CODE_09016|SX_M|RISK_2|AGE_34|SES_2|SCO_3|CD4_2|DRUG_1|MET_NA|APP_0|RES_1|REC_0|VEN_1|CL_110|NAT_mex|2022-09-21",
      "cluster":446,
      "patient_attributes":{
        "ehars_uid":"ID_CEC-22-9030|ST_1|CODE_09016|SX_M|RISK_2|AGE_34|SES_2|SCO_3|CD4_2|DRUG_1|MET_NA|APP_0|RES_1|REC_0|VEN_1|CL_110|NAT_mex|2022-09-21",
        "ST":"ST_1",
        "RISK":"RISK_2",
        "MET":"MET_NA",
        "NAT":"NAT_mex"
      }
    },
    {
      "id":"ID_CEC-22-6230|ST_1|CODE_09005|SX_M|RISK_3|AGE_34|SES_1|SCO_2|CD4_2|DRUG_1|MET_NA|APP_1|RES_3|REC_0|VEN_0|CL_689|NAT_mex|2022-01-24",
      "cluster":447,
      "patient_attributes":{
        "ehars_uid":"ID_CEC-22-6230|ST_1|CODE_09005|SX_M|RISK_3|AGE_34|SES_1|SCO_2|CD4_2|DRUG_1|MET_NA|APP_1|RES_3|REC_0|VEN_0|CL_689|NAT_mex|2022-01-24",
        "ST":"ST_1",
        "RISK":"RISK_3",
        "MET":"MET_NA",
        "NAT":"NAT_mex"
      }
    },
    {
      "id":"ID_CEC-22-7458|ST_1|CODE_09005|SX_M|RISK_3|AGE_20|SES_1|SCO_2|CD4_2|DRUG_0|MET_NA|APP_1|RES_1|REC_0|VEN_0|CL_689|NAT_mex|2022-05-10",
      "cluster":447,
      "patient_attributes":{
        "ehars_uid":"ID_CEC-22-7458|ST_1|CODE_09005|SX_M|RISK_3|AGE_20|SES_1|SCO_2|CD4_2|DRUG_0|MET_NA|APP_1|RES_1|REC_0|VEN_0|CL_689|NAT_mex|2022-05-10",
        "ST":"ST_1",
        "RISK":"RISK_3",
        "MET":"MET_NA",
        "NAT":"NAT_mex"
      }
    },
    {
      "id":"ID_CEC-22-8999|ST_1|CODE_09015|SX_M|RISK_NA|AGE_20|SES_NA|SCO_NA|CD4_2|DRUG_NA|MET_NA|APP_NA|RES_1|REC_0|VEN_NA|CL_689|NAT_NA|2022-09-19",
      "cluster":447,
      "patient_attributes":{
        "ehars_uid":"ID_CEC-22-8999|ST_1|CODE_09015|SX_M|RISK_NA|AGE_20|SES_NA|SCO_NA|CD4_2|DRUG_NA|MET_NA|APP_NA|RES_1|REC_0|VEN_NA|CL_689|NAT_NA|2022-09-19",
        "ST":"ST_1",
        "RISK":"RISK_NA",
        "MET":"MET_NA",
        "NAT":"NAT_NA"
      }
    },
    {
      "id":"ID_CEC-22-6578|ST_2|CODE_15057|SX_M|RISK_3|AGE_22|SES_1|SCO_2|CD4_2|DRUG_1|MET_NA|APP_0|RES_1|REC_0|VEN_0|CL_692|NAT_mex|2022-02-23",
      "cluster":448,
      "patient_attributes":{
        "ehars_uid":"ID_CEC-22-6578|ST_2|CODE_15057|SX_M|RISK_3|AGE_22|SES_1|SCO_2|CD4_2|DRUG_1|MET_NA|APP_0|RES_1|REC_0|VEN_0|CL_692|NAT_mex|2022-02-23",
        "ST":"ST_2",
        "RISK":"RISK_3",
        "MET":"MET_NA",
        "NAT":"NAT_mex"
      }
    },
    {
      "id":"ID_CEC-22-6579|ST_2|CODE_15057|SX_M|RISK_3|AGE_36|SES_1|SCO_2|CD4_1|DRUG_0|MET_NA|APP_1|RES_1|REC_0|VEN_0|CL_692|NAT_mex|2022-02-23",
      "cluster":448,
      "patient_attributes":{
        "ehars_uid":"ID_CEC-22-6579|ST_2|CODE_15057|SX_M|RISK_3|AGE_36|SES_1|SCO_2|CD4_1|DRUG_0|MET_NA|APP_1|RES_1|REC_0|VEN_0|CL_692|NAT_mex|2022-02-23",
        "ST":"ST_2",
        "RISK":"RISK_3",
        "MET":"MET_NA",
        "NAT":"NAT_mex"
      }
    },
    {
      "id":"ID_CEC-22-8194|ST_1|CODE_09015|SX_M|RISK_3|AGE_45|SES_1|SCO_2|CD4_2|DRUG_0|MET_NA|APP_1|RES_1|REC_0|VEN_1|CL_692|NAT_mex|2022-07-05",
      "cluster":448,
      "patient_attributes":{
        "ehars_uid":"ID_CEC-22-8194|ST_1|CODE_09015|SX_M|RISK_3|AGE_45|SES_1|SCO_2|CD4_2|DRUG_0|MET_NA|APP_1|RES_1|REC_0|VEN_1|CL_692|NAT_mex|2022-07-05",
        "ST":"ST_1",
        "RISK":"RISK_3",
        "MET":"MET_NA",
        "NAT":"NAT_mex"
      }
    },
    {
      "id":"ID_CEC-22-6714|ST_2|CODE_15065|SX_M|RISK_NA|AGE_27|SES_NA|SCO_NA|CD4_2|DRUG_NA|MET_NA|APP_NA|RES_1|REC_1|VEN_NA|CL_1178|NAT_NA|2022-03-07",
      "cluster":449,
      "patient_attributes":{
        "ehars_uid":"ID_CEC-22-6714|ST_2|CODE_15065|SX_M|RISK_NA|AGE_27|SES_NA|SCO_NA|CD4_2|DRUG_NA|MET_NA|APP_NA|RES_1|REC_1|VEN_NA|CL_1178|NAT_NA|2022-03-07",
        "ST":"ST_2",
        "RISK":"RISK_NA",
        "MET":"MET_NA",
        "NAT":"NAT_NA"
      }
    },
    {
      "id":"ID_CEC-22-8047|ST_2|CODE_15033|SX_M|RISK_3|AGE_23|SES_2|SCO_3|CD4_1|DRUG_1|MET_NA|APP_0|RES_1|REC_0|VEN_0|CL_1178|NAT_mex|2022-06-22",
      "cluster":449,
      "patient_attributes":{
        "ehars_uid":"ID_CEC-22-8047|ST_2|CODE_15033|SX_M|RISK_3|AGE_23|SES_2|SCO_3|CD4_1|DRUG_1|MET_NA|APP_0|RES_1|REC_0|VEN_0|CL_1178|NAT_mex|2022-06-22",
        "ST":"ST_2",
        "RISK":"RISK_3",
        "MET":"MET_NA",
        "NAT":"NAT_mex"
      }
    },
    {
      "id":"ID_CEC-22-9717|ST_2|CODE_15033|SX_M|RISK_3|AGE_31|SES_2|SCO_3|CD4_2|DRUG_1|MET_NA|APP_1|RES_1|REC_0|VEN_0|CL_1178|NAT_mex|2022-12-01",
      "cluster":449,
      "patient_attributes":{
        "ehars_uid":"ID_CEC-22-9717|ST_2|CODE_15033|SX_M|RISK_3|AGE_31|SES_2|SCO_3|CD4_2|DRUG_1|MET_NA|APP_1|RES_1|REC_0|VEN_0|CL_1178|NAT_mex|2022-12-01",
        "ST":"ST_2",
        "RISK":"RISK_3",
        "MET":"MET_NA",
        "NAT":"NAT_mex"
      }
    },
    {
      "id":"ID_CEC-22-7227|ST_1|CODE_09013|SX_F|RISK_NA|AGE_21|SES_NA|SCO_NA|CD4_2|DRUG_NA|MET_NA|APP_NA|RES_1|REC_0|VEN_NA|CL_697|NAT_NA|2022-04-21",
      "cluster":450,
      "patient_attributes":{
        "ehars_uid":"ID_CEC-22-7227|ST_1|CODE_09013|SX_F|RISK_NA|AGE_21|SES_NA|SCO_NA|CD4_2|DRUG_NA|MET_NA|APP_NA|RES_1|REC_0|VEN_NA|CL_697|NAT_NA|2022-04-21",
        "ST":"ST_1",
        "RISK":"RISK_NA",
        "MET":"MET_NA",
        "NAT":"NAT_NA"
      }
    },
    {
      "id":"ID_CEC-22-7247|ST_1|CODE_09013|SX_F|RISK_1|AGE_25|SES_1|SCO_2|CD4_1|DRUG_0|MET_NA|APP_0|RES_1|REC_0|VEN_0|CL_697|NAT_mex|2022-04-25",
      "cluster":450,
      "patient_attributes":{
        "ehars_uid":"ID_CEC-22-7247|ST_1|CODE_09013|SX_F|RISK_1|AGE_25|SES_1|SCO_2|CD4_1|DRUG_0|MET_NA|APP_0|RES_1|REC_0|VEN_0|CL_697|NAT_mex|2022-04-25",
        "ST":"ST_1",
        "RISK":"RISK_1",
        "MET":"MET_NA",
        "NAT":"NAT_mex"
      }
    },
    {
      "id":"ID_CEC-22-7248|ST_1|CODE_09013|SX_M|RISK_2|AGE_25|SES_2|SCO_2|CD4_1|DRUG_1|MET_NA|APP_0|RES_1|REC_0|VEN_0|CL_697|NAT_mex|2022-04-25",
      "cluster":450,
      "patient_attributes":{
        "ehars_uid":"ID_CEC-22-7248|ST_1|CODE_09013|SX_M|RISK_2|AGE_25|SES_2|SCO_2|CD4_1|DRUG_1|MET_NA|APP_0|RES_1|REC_0|VEN_0|CL_697|NAT_mex|2022-04-25",
        "ST":"ST_1",
        "RISK":"RISK_2",
        "MET":"MET_NA",
        "NAT":"NAT_mex"
      }
    },
    {
      "id":"ID_CEC-22-9879|ST_1|CODE_09008|SX_M|RISK_3|AGE_28|SES_1|SCO_2|CD4_2|DRUG_0|MET_NA|APP_1|RES_3|REC_0|VEN_0|CL_1255|NAT_mex|2022-12-15",
      "cluster":451,
      "patient_attributes":{
        "ehars_uid":"ID_CEC-22-9879|ST_1|CODE_09008|SX_M|RISK_3|AGE_28|SES_1|SCO_2|CD4_2|DRUG_0|MET_NA|APP_1|RES_3|REC_0|VEN_0|CL_1255|NAT_mex|2022-12-15",
        "ST":"ST_1",
        "RISK":"RISK_3",
        "MET":"MET_NA",
        "NAT":"NAT_mex"
      }
    },
    {
      "id":"ID_CEC-22-7313|ST_1|CODE_09010|SX_M|RISK_3|AGE_31|SES_2|SCO_2|CD4_2|DRUG_0|MET_NA|APP_1|RES_3|REC_1|VEN_1|CL_1255|NAT_mex|2022-04-28",
      "cluster":451,
      "patient_attributes":{
        "ehars_uid":"ID_CEC-22-7313|ST_1|CODE_09010|SX_M|RISK_3|AGE_31|SES_2|SCO_2|CD4_2|DRUG_0|MET_NA|APP_1|RES_3|REC_1|VEN_1|CL_1255|NAT_mex|2022-04-28",
        "ST":"ST_1",
        "RISK":"RISK_3",
        "MET":"MET_NA",
        "NAT":"NAT_mex"
      }
    },
    {
      "id":"ID_CEC-22-9826|ST_1|CODE_09008|SX_M|RISK_3|AGE_20|SES_2|SCO_2|CD4_1|DRUG_1|MET_NA|APP_0|RES_3|REC_0|VEN_0|CL_1255|NAT_mex|2022-12-09",
      "cluster":451,
      "patient_attributes":{
        "ehars_uid":"ID_CEC-22-9826|ST_1|CODE_09008|SX_M|RISK_3|AGE_20|SES_2|SCO_2|CD4_1|DRUG_1|MET_NA|APP_0|RES_3|REC_0|VEN_0|CL_1255|NAT_mex|2022-12-09",
        "ST":"ST_1",
        "RISK":"RISK_3",
        "MET":"MET_NA",
        "NAT":"NAT_mex"
      }
    },
    {
      "id":"ID_CEC-22-7349|ST_1|CODE_09012|SX_M|RISK_NA|AGE_29|SES_1|SCO_2|CD4_1|DRUG_NA|MET_NA|APP_1|RES_2|REC_0|VEN_0|CL_1013|NAT_mex|2022-05-02",
      "cluster":452,
      "patient_attributes":{
        "ehars_uid":"ID_CEC-22-7349|ST_1|CODE_09012|SX_M|RISK_NA|AGE_29|SES_1|SCO_2|CD4_1|DRUG_NA|MET_NA|APP_1|RES_2|REC_0|VEN_0|CL_1013|NAT_mex|2022-05-02",
        "ST":"ST_1",
        "RISK":"RISK_NA",
        "MET":"MET_NA",
        "NAT":"NAT_mex"
      }
    },
    {
      "id":"ID_CEC-22-9528|ST_1|CODE_09012|SX_M|RISK_3|AGE_30|SES_2|SCO_2|CD4_2|DRUG_0|MET_NA|APP_0|RES_2|REC_0|VEN_0|CL_1013|NAT_mex|2022-11-08",
      "cluster":452,
      "patient_attributes":{
        "ehars_uid":"ID_CEC-22-9528|ST_1|CODE_09012|SX_M|RISK_3|AGE_30|SES_2|SCO_2|CD4_2|DRUG_0|MET_NA|APP_0|RES_2|REC_0|VEN_0|CL_1013|NAT_mex|2022-11-08",
        "ST":"ST_1",
        "RISK":"RISK_3",
        "MET":"MET_NA",
        "NAT":"NAT_mex"
      }
    },
    {
      "id":"ID_CEC-22-9531|ST_1|CODE_09012|SX_M|RISK_3|AGE_30|SES_2|SCO_3|CD4_1|DRUG_1|MET_NA|APP_1|RES_1|REC_0|VEN_0|CL_1013|NAT_mex|2022-11-08",
      "cluster":452,
      "patient_attributes":{
        "ehars_uid":"ID_CEC-22-9531|ST_1|CODE_09012|SX_M|RISK_3|AGE_30|SES_2|SCO_3|CD4_1|DRUG_1|MET_NA|APP_1|RES_1|REC_0|VEN_0|CL_1013|NAT_mex|2022-11-08",
        "ST":"ST_1",
        "RISK":"RISK_3",
        "MET":"MET_NA",
        "NAT":"NAT_mex"
      }
    },
    {
      "id":"ID_CEC-22-7351|ST_1|CODE_09005|SX_M|RISK_3|AGE_25|SES_2|SCO_2|CD4_1|DRUG_0|MET_NA|APP_1|RES_1|REC_0|VEN_1|CL_529|NAT_mex|2022-05-02",
      "cluster":453,
      "patient_attributes":{
        "ehars_uid":"ID_CEC-22-7351|ST_1|CODE_09005|SX_M|RISK_3|AGE_25|SES_2|SCO_2|CD4_1|DRUG_0|MET_NA|APP_1|RES_1|REC_0|VEN_1|CL_529|NAT_mex|2022-05-02",
        "ST":"ST_1",
        "RISK":"RISK_3",
        "MET":"MET_NA",
        "NAT":"NAT_mex"
      }
    },
    {
      "id":"ID_CEC-22-7709|ST_2|CODE_15025|SX_M|RISK_3|AGE_30|SES_1|SCO_2|CD4_1|DRUG_1|MET_NA|APP_1|RES_1|REC_0|VEN_0|CL_529|NAT_mex|2022-05-25",
      "cluster":453,
      "patient_attributes":{
        "ehars_uid":"ID_CEC-22-7709|ST_2|CODE_15025|SX_M|RISK_3|AGE_30|SES_1|SCO_2|CD4_1|DRUG_1|MET_NA|APP_1|RES_1|REC_0|VEN_0|CL_529|NAT_mex|2022-05-25",
        "ST":"ST_2",
        "RISK":"RISK_3",
        "MET":"MET_NA",
        "NAT":"NAT_mex"
      }
    },
    {
      "id":"ID_CEC-22-8460|ST_1|CODE_09007|SX_M|RISK_2|AGE_24|SES_2|SCO_2|CD4_2|DRUG_1|MET_NA|APP_1|RES_1|REC_0|VEN_1|CL_529|NAT_mex|2022-08-03",
      "cluster":453,
      "patient_attributes":{
        "ehars_uid":"ID_CEC-22-8460|ST_1|CODE_09007|SX_M|RISK_2|AGE_24|SES_2|SCO_2|CD4_2|DRUG_1|MET_NA|APP_1|RES_1|REC_0|VEN_1|CL_529|NAT_mex|2022-08-03",
        "ST":"ST_1",
        "RISK":"RISK_2",
        "MET":"MET_NA",
        "NAT":"NAT_mex"
      }
    },
    {
      "id":"ID_CEC-22-7433|ST_2|CODE_15033|SX_M|RISK_3|AGE_24|SES_2|SCO_2|CD4_2|DRUG_1|MET_NA|APP_1|RES_1|REC_1|VEN_0|CL_1206|NAT_mex|2022-05-09",
      "cluster":454,
      "patient_attributes":{
        "ehars_uid":"ID_CEC-22-7433|ST_2|CODE_15033|SX_M|RISK_3|AGE_24|SES_2|SCO_2|CD4_2|DRUG_1|MET_NA|APP_1|RES_1|REC_1|VEN_0|CL_1206|NAT_mex|2022-05-09",
        "ST":"ST_2",
        "RISK":"RISK_3",
        "MET":"MET_NA",
        "NAT":"NAT_mex"
      }
    },
    {
      "id":"ID_CEC-22-9133|ST_1|CODE_09005|SX_M|RISK_3|AGE_36|SES_1|SCO_2|CD4_2|DRUG_0|MET_NA|APP_1|RES_1|REC_0|VEN_0|CL_1206|NAT_mex|2022-09-29",
      "cluster":454,
      "patient_attributes":{
        "ehars_uid":"ID_CEC-22-9133|ST_1|CODE_09005|SX_M|RISK_3|AGE_36|SES_1|SCO_2|CD4_2|DRUG_0|MET_NA|APP_1|RES_1|REC_0|VEN_0|CL_1206|NAT_mex|2022-09-29",
        "ST":"ST_1",
        "RISK":"RISK_3",
        "MET":"MET_NA",
        "NAT":"NAT_mex"
      }
    },
    {
      "id":"ID_CEC-22-9416|ST_2|CODE_15070|SX_M|RISK_3|AGE_29|SES_2|SCO_2|CD4_1|DRUG_0|MET_NA|APP_1|RES_1|REC_0|VEN_1|CL_1206|NAT_mex|2022-10-26",
      "cluster":454,
      "patient_attributes":{
        "ehars_uid":"ID_CEC-22-9416|ST_2|CODE_15070|SX_M|RISK_3|AGE_29|SES_2|SCO_2|CD4_1|DRUG_0|MET_NA|APP_1|RES_1|REC_0|VEN_1|CL_1206|NAT_mex|2022-10-26",
        "ST":"ST_2",
        "RISK":"RISK_3",
        "MET":"MET_NA",
        "NAT":"NAT_mex"
      }
    },
    {
      "id":"ID_CEC-22-8596|ST_2|CODE_15058|SX_M|RISK_3|AGE_30|SES_2|SCO_3|CD4_2|DRUG_0|MET_NA|APP_0|RES_1|REC_0|VEN_1|CL_1210|NAT_mex|2022-08-12",
      "cluster":455,
      "patient_attributes":{
        "ehars_uid":"ID_CEC-22-8596|ST_2|CODE_15058|SX_M|RISK_3|AGE_30|SES_2|SCO_3|CD4_2|DRUG_0|MET_NA|APP_0|RES_1|REC_0|VEN_1|CL_1210|NAT_mex|2022-08-12",
        "ST":"ST_2",
        "RISK":"RISK_3",
        "MET":"MET_NA",
        "NAT":"NAT_mex"
      }
    },
    {
      "id":"ID_CEC-22-9708|ST_1|CODE_09007|SX_M|RISK_3|AGE_24|SES_2|SCO_3|CD4_2|DRUG_1|MET_NA|APP_1|RES_1|REC_1|VEN_1|CL_1210|NAT_mex|2022-11-30",
      "cluster":455,
      "patient_attributes":{
        "ehars_uid":"ID_CEC-22-9708|ST_1|CODE_09007|SX_M|RISK_3|AGE_24|SES_2|SCO_3|CD4_2|DRUG_1|MET_NA|APP_1|RES_1|REC_1|VEN_1|CL_1210|NAT_mex|2022-11-30",
        "ST":"ST_1",
        "RISK":"RISK_3",
        "MET":"MET_NA",
        "NAT":"NAT_mex"
      }
    },
    {
      "id":"ID_CEC-22-7581|ST_1|CODE_09010|SX_M|RISK_3|AGE_23|SES_2|SCO_3|CD4_2|DRUG_0|MET_NA|APP_1|RES_1|REC_1|VEN_0|CL_1210|NAT_mex|2022-05-19",
      "cluster":455,
      "patient_attributes":{
        "ehars_uid":"ID_CEC-22-7581|ST_1|CODE_09010|SX_M|RISK_3|AGE_23|SES_2|SCO_3|CD4_2|DRUG_0|MET_NA|APP_1|RES_1|REC_1|VEN_0|CL_1210|NAT_mex|2022-05-19",
        "ST":"ST_1",
        "RISK":"RISK_3",
        "MET":"MET_NA",
        "NAT":"NAT_mex"
      }
    },
    {
      "id":"ID_CEC-22-7618|ST_1|CODE_09013|SX_M|RISK_3|AGE_19|SES_2|SCO_2|CD4_1|DRUG_0|MET_NA|APP_1|RES_1|REC_0|VEN_1|CL_106|NAT_mex|2022-05-20",
      "cluster":456,
      "patient_attributes":{
        "ehars_uid":"ID_CEC-22-7618|ST_1|CODE_09013|SX_M|RISK_3|AGE_19|SES_2|SCO_2|CD4_1|DRUG_0|MET_NA|APP_1|RES_1|REC_0|VEN_1|CL_106|NAT_mex|2022-05-20",
        "ST":"ST_1",
        "RISK":"RISK_3",
        "MET":"MET_NA",
        "NAT":"NAT_mex"
      }
    },
    {
      "id":"ID_CEC-22-8247|ST_1|CODE_09009|SX_M|RISK_3|AGE_20|SES_2|SCO_3|CD4_1|DRUG_0|MET_NA|APP_0|RES_1|REC_0|VEN_0|CL_106|NAT_mex|2022-07-08",
      "cluster":456,
      "patient_attributes":{
        "ehars_uid":"ID_CEC-22-8247|ST_1|CODE_09009|SX_M|RISK_3|AGE_20|SES_2|SCO_3|CD4_1|DRUG_0|MET_NA|APP_0|RES_1|REC_0|VEN_0|CL_106|NAT_mex|2022-07-08",
        "ST":"ST_1",
        "RISK":"RISK_3",
        "MET":"MET_NA",
        "NAT":"NAT_mex"
      }
    },
    {
      "id":"ID_CEC-22-9442|ST_1|CODE_09009|SX_M|RISK_3|AGE_19|SES_2|SCO_2|CD4_1|DRUG_0|MET_NA|APP_1|RES_1|REC_0|VEN_0|CL_106|NAT_mex|2022-10-28",
      "cluster":456,
      "patient_attributes":{
        "ehars_uid":"ID_CEC-22-9442|ST_1|CODE_09009|SX_M|RISK_3|AGE_19|SES_2|SCO_2|CD4_1|DRUG_0|MET_NA|APP_1|RES_1|REC_0|VEN_0|CL_106|NAT_mex|2022-10-28",
        "ST":"ST_1",
        "RISK":"RISK_3",
        "MET":"MET_NA",
        "NAT":"NAT_mex"
      }
    },
    {
      "id":"ID_CEC-22-7663|ST_1|CODE_09007|SX_F|RISK_1|AGE_37|SES_NA|SCO_1|CD4_2|DRUG_NA|MET_NA|APP_NA|RES_1|REC_0|VEN_NA|CL_575|NAT_mex|2022-05-24",
      "cluster":457,
      "patient_attributes":{
        "ehars_uid":"ID_CEC-22-7663|ST_1|CODE_09007|SX_F|RISK_1|AGE_37|SES_NA|SCO_1|CD4_2|DRUG_NA|MET_NA|APP_NA|RES_1|REC_0|VEN_NA|CL_575|NAT_mex|2022-05-24",
        "ST":"ST_1",
        "RISK":"RISK_1",
        "MET":"MET_NA",
        "NAT":"NAT_mex"
      }
    },
    {
      "id":"ID_CEC-22-7666|ST_2|CODE_15122|SX_M|RISK_2|AGE_46|SES_1|SCO_2|CD4_2|DRUG_1|MET_NA|APP_NA|RES_1|REC_0|VEN_1|CL_575|NAT_mex|2022-05-24",
      "cluster":457,
      "patient_attributes":{
        "ehars_uid":"ID_CEC-22-7666|ST_2|CODE_15122|SX_M|RISK_2|AGE_46|SES_1|SCO_2|CD4_2|DRUG_1|MET_NA|APP_NA|RES_1|REC_0|VEN_1|CL_575|NAT_mex|2022-05-24",
        "ST":"ST_2",
        "RISK":"RISK_2",
        "MET":"MET_NA",
        "NAT":"NAT_mex"
      }
    },
    {
      "id":"ID_CEC-22-8450|ST_1|CODE_09014|SX_M|RISK_NA|AGE_73|SES_NA|SCO_NA|CD4_1|DRUG_NA|MET_NA|APP_NA|RES_3|REC_0|VEN_NA|CL_NA|NAT_NA|2022-08-02",
      "cluster":457,
      "patient_attributes":{
        "ehars_uid":"ID_CEC-22-8450|ST_1|CODE_09014|SX_M|RISK_NA|AGE_73|SES_NA|SCO_NA|CD4_1|DRUG_NA|MET_NA|APP_NA|RES_3|REC_0|VEN_NA|CL_NA|NAT_NA|2022-08-02",
        "ST":"ST_1",
        "RISK":"RISK_NA",
        "MET":"MET_NA",
        "NAT":"NAT_NA"
      }
    },
    {
      "id":"ID_CEC-22-7742|ST_2|CODE_15033|SX_M|RISK_3|AGE_28|SES_1|SCO_2|CD4_1|DRUG_1|MET_NA|APP_1|RES_1|REC_0|VEN_1|CL_406|NAT_mex|2022-05-30",
      "cluster":458,
      "patient_attributes":{
        "ehars_uid":"ID_CEC-22-7742|ST_2|CODE_15033|SX_M|RISK_3|AGE_28|SES_1|SCO_2|CD4_1|DRUG_1|MET_NA|APP_1|RES_1|REC_0|VEN_1|CL_406|NAT_mex|2022-05-30",
        "ST":"ST_2",
        "RISK":"RISK_3",
        "MET":"MET_NA",
        "NAT":"NAT_mex"
      }
    },
    {
      "id":"ID_CEC-22-7743|ST_2|CODE_15035|SX_M|RISK_3|AGE_37|SES_2|SCO_2|CD4_1|DRUG_0|MET_NA|APP_0|RES_1|REC_0|VEN_0|CL_406|NAT_mex|2022-05-30",
      "cluster":458,
      "patient_attributes":{
        "ehars_uid":"ID_CEC-22-7743|ST_2|CODE_15035|SX_M|RISK_3|AGE_37|SES_2|SCO_2|CD4_1|DRUG_0|MET_NA|APP_0|RES_1|REC_0|VEN_0|CL_406|NAT_mex|2022-05-30",
        "ST":"ST_2",
        "RISK":"RISK_3",
        "MET":"MET_NA",
        "NAT":"NAT_mex"
      }
    },
    {
      "id":"ID_CEC-22-8334|ST_1|CODE_09005|SX_M|RISK_3|AGE_32|SES_1|SCO_2|CD4_1|DRUG_1|MET_NA|APP_1|RES_1|REC_0|VEN_0|CL_406|NAT_mex|2022-07-15",
      "cluster":458,
      "patient_attributes":{
        "ehars_uid":"ID_CEC-22-8334|ST_1|CODE_09005|SX_M|RISK_3|AGE_32|SES_1|SCO_2|CD4_1|DRUG_1|MET_NA|APP_1|RES_1|REC_0|VEN_0|CL_406|NAT_mex|2022-07-15",
        "ST":"ST_1",
        "RISK":"RISK_3",
        "MET":"MET_NA",
        "NAT":"NAT_mex"
      }
    },
    {
      "id":"ID_CEC-22-8141|ST_1|CODE_09005|SX_M|RISK_3|AGE_61|SES_2|SCO_3|CD4_2|DRUG_0|MET_NA|APP_1|RES_1|REC_0|VEN_1|CL_1220|NAT_mex|2022-06-30",
      "cluster":459,
      "patient_attributes":{
        "ehars_uid":"ID_CEC-22-8141|ST_1|CODE_09005|SX_M|RISK_3|AGE_61|SES_2|SCO_3|CD4_2|DRUG_0|MET_NA|APP_1|RES_1|REC_0|VEN_1|CL_1220|NAT_mex|2022-06-30",
        "ST":"ST_1",
        "RISK":"RISK_3",
        "MET":"MET_NA",
        "NAT":"NAT_mex"
      }
    },
    {
      "id":"ID_CEC-22-7875|ST_1|CODE_09007|SX_M|RISK_3|AGE_56|SES_2|SCO_2|CD4_2|DRUG_1|MET_NA|APP_1|RES_1|REC_0|VEN_0|CL_1220|NAT_mex|2022-06-07",
      "cluster":459,
      "patient_attributes":{
        "ehars_uid":"ID_CEC-22-7875|ST_1|CODE_09007|SX_M|RISK_3|AGE_56|SES_2|SCO_2|CD4_2|DRUG_1|MET_NA|APP_1|RES_1|REC_0|VEN_0|CL_1220|NAT_mex|2022-06-07",
        "ST":"ST_1",
        "RISK":"RISK_3",
        "MET":"MET_NA",
        "NAT":"NAT_mex"
      }
    },
    {
      "id":"ID_CEC-22-9533|ST_2|CODE_15104|SX_M|RISK_NA|AGE_67|SES_NA|SCO_NA|CD4_1|DRUG_NA|MET_NA|APP_NA|RES_1|REC_0|VEN_NA|CL_1220|NAT_NA|2022-11-08",
      "cluster":459,
      "patient_attributes":{
        "ehars_uid":"ID_CEC-22-9533|ST_2|CODE_15104|SX_M|RISK_NA|AGE_67|SES_NA|SCO_NA|CD4_1|DRUG_NA|MET_NA|APP_NA|RES_1|REC_0|VEN_NA|CL_1220|NAT_NA|2022-11-08",
        "ST":"ST_2",
        "RISK":"RISK_NA",
        "MET":"MET_NA",
        "NAT":"NAT_NA"
      }
    },
    {
      "id":"ID_CEC-22-8168|ST_1|CODE_09007|SX_M|RISK_3|AGE_36|SES_1|SCO_2|CD4_2|DRUG_1|MET_NA|APP_1|RES_1|REC_0|VEN_1|CL_533|NAT_mex|2022-07-04",
      "cluster":460,
      "patient_attributes":{
        "ehars_uid":"ID_CEC-22-8168|ST_1|CODE_09007|SX_M|RISK_3|AGE_36|SES_1|SCO_2|CD4_2|DRUG_1|MET_NA|APP_1|RES_1|REC_0|VEN_1|CL_533|NAT_mex|2022-07-04",
        "ST":"ST_1",
        "RISK":"RISK_3",
        "MET":"MET_NA",
        "NAT":"NAT_mex"
      }
    },
    {
      "id":"ID_CEC-22-8245|ST_1|CODE_09007|SX_M|RISK_2|AGE_22|SES_NA|SCO_2|CD4_2|DRUG_0|MET_NA|APP_1|RES_1|REC_0|VEN_1|CL_533|NAT_mex|2022-07-07",
      "cluster":460,
      "patient_attributes":{
        "ehars_uid":"ID_CEC-22-8245|ST_1|CODE_09007|SX_M|RISK_2|AGE_22|SES_NA|SCO_2|CD4_2|DRUG_0|MET_NA|APP_1|RES_1|REC_0|VEN_1|CL_533|NAT_mex|2022-07-07",
        "ST":"ST_1",
        "RISK":"RISK_2",
        "MET":"MET_NA",
        "NAT":"NAT_mex"
      }
    },
    {
      "id":"ID_CEC-22-8559|ST_1|CODE_09007|SX_F|RISK_1|AGE_39|SES_1|SCO_2|CD4_3|DRUG_0|MET_NA|APP_0|RES_1|REC_0|VEN_1|CL_533|NAT_mex|2022-08-10",
      "cluster":460,
      "patient_attributes":{
        "ehars_uid":"ID_CEC-22-8559|ST_1|CODE_09007|SX_F|RISK_1|AGE_39|SES_1|SCO_2|CD4_3|DRUG_0|MET_NA|APP_0|RES_1|REC_0|VEN_1|CL_533|NAT_mex|2022-08-10",
        "ST":"ST_1",
        "RISK":"RISK_1",
        "MET":"MET_NA",
        "NAT":"NAT_mex"
      }
    },
    {
      "id":"ID_CEC-22-8593|ST_1|CODE_09007|SX_M|RISK_3|AGE_35|SES_2|SCO_2|CD4_2|DRUG_1|MET_NA|APP_0|RES_2|REC_0|VEN_1|CL_1238|NAT_mex|2022-08-12",
      "cluster":461,
      "patient_attributes":{
        "ehars_uid":"ID_CEC-22-8593|ST_1|CODE_09007|SX_M|RISK_3|AGE_35|SES_2|SCO_2|CD4_2|DRUG_1|MET_NA|APP_0|RES_2|REC_0|VEN_1|CL_1238|NAT_mex|2022-08-12",
        "ST":"ST_1",
        "RISK":"RISK_3",
        "MET":"MET_NA",
        "NAT":"NAT_mex"
      }
    },
    {
      "id":"ID_CEC-22-8620|ST_1|CODE_09015|SX_M|RISK_3|AGE_30|SES_2|SCO_3|CD4_1|DRUG_1|MET_NA|APP_1|RES_1|REC_0|VEN_0|CL_1238|NAT_mex|2022-08-15",
      "cluster":461,
      "patient_attributes":{
        "ehars_uid":"ID_CEC-22-8620|ST_1|CODE_09015|SX_M|RISK_3|AGE_30|SES_2|SCO_3|CD4_1|DRUG_1|MET_NA|APP_1|RES_1|REC_0|VEN_0|CL_1238|NAT_mex|2022-08-15",
        "ST":"ST_1",
        "RISK":"RISK_3",
        "MET":"MET_NA",
        "NAT":"NAT_mex"
      }
    },
    {
      "id":"ID_CEC-22-9786|ST_1|CODE_09007|SX_M|RISK_3|AGE_21|SES_2|SCO_2|CD4_2|DRUG_1|MET_NA|APP_0|RES_1|REC_1|VEN_NA|CL_1238|NAT_mex|2022-12-06",
      "cluster":461,
      "patient_attributes":{
        "ehars_uid":"ID_CEC-22-9786|ST_1|CODE_09007|SX_M|RISK_3|AGE_21|SES_2|SCO_2|CD4_2|DRUG_1|MET_NA|APP_0|RES_1|REC_1|VEN_NA|CL_1238|NAT_mex|2022-12-06",
        "ST":"ST_1",
        "RISK":"RISK_3",
        "MET":"MET_NA",
        "NAT":"NAT_mex"
      }
    },
    {
      "id":"ID_CEC-22-8690|ST_1|CODE_09006|SX_M|RISK_3|AGE_49|SES_2|SCO_2|CD4_1|DRUG_0|MET_NA|APP_0|RES_1|REC_0|VEN_0|CL_1242|NAT_mex|2022-08-22",
      "cluster":462,
      "patient_attributes":{
        "ehars_uid":"ID_CEC-22-8690|ST_1|CODE_09006|SX_M|RISK_3|AGE_49|SES_2|SCO_2|CD4_1|DRUG_0|MET_NA|APP_0|RES_1|REC_0|VEN_0|CL_1242|NAT_mex|2022-08-22",
        "ST":"ST_1",
        "RISK":"RISK_3",
        "MET":"MET_NA",
        "NAT":"NAT_mex"
      }
    },
    {
      "id":"ID_CEC-22-8696|ST_1|CODE_09016|SX_M|RISK_3|AGE_36|SES_2|SCO_2|CD4_2|DRUG_0|MET_NA|APP_0|RES_1|REC_0|VEN_0|CL_1242|NAT_mex|2022-08-22",
      "cluster":462,
      "patient_attributes":{
        "ehars_uid":"ID_CEC-22-8696|ST_1|CODE_09016|SX_M|RISK_3|AGE_36|SES_2|SCO_2|CD4_2|DRUG_0|MET_NA|APP_0|RES_1|REC_0|VEN_0|CL_1242|NAT_mex|2022-08-22",
        "ST":"ST_1",
        "RISK":"RISK_3",
        "MET":"MET_NA",
        "NAT":"NAT_mex"
      }
    },
    {
      "id":"ID_CEC-22-9333|ST_1|CODE_09016|SX_M|RISK_3|AGE_27|SES_3|SCO_3|CD4_2|DRUG_1|MET_NA|APP_1|RES_1|REC_1|VEN_1|CL_1242|NAT_mex|2022-10-19",
      "cluster":462,
      "patient_attributes":{
        "ehars_uid":"ID_CEC-22-9333|ST_1|CODE_09016|SX_M|RISK_3|AGE_27|SES_3|SCO_3|CD4_2|DRUG_1|MET_NA|APP_1|RES_1|REC_1|VEN_1|CL_1242|NAT_mex|2022-10-19",
        "ST":"ST_1",
        "RISK":"RISK_3",
        "MET":"MET_NA",
        "NAT":"NAT_mex"
      }
    },
    {
      "id":"ID_CEC-19-0006|ST_1|CODE_09016|SX_M|RISK_NA|AGE_48|SES_NA|SCO_NA|CD4_2|DRUG_NA|MET_NA|APP_NA|RES_1|REC_0|VEN_NA|CL_141|NAT_NA|2019-07-17",
      "cluster":463,
      "patient_attributes":{
        "ehars_uid":"ID_CEC-19-0006|ST_1|CODE_09016|SX_M|RISK_NA|AGE_48|SES_NA|SCO_NA|CD4_2|DRUG_NA|MET_NA|APP_NA|RES_1|REC_0|VEN_NA|CL_141|NAT_NA|2019-07-17",
        "ST":"ST_1",
        "RISK":"RISK_NA",
        "MET":"MET_NA",
        "NAT":"NAT_NA"
      }
    },
    {
      "id":"ID_CEC-19-0347|ST_2|CODE_15057|SX_M|RISK_NA|AGE_23|SES_NA|SCO_NA|CD4_1|DRUG_NA|MET_NA|APP_NA|RES_1|REC_0|VEN_NA|CL_141|NAT_NA|2019-09-20",
      "cluster":463,
      "patient_attributes":{
        "ehars_uid":"ID_CEC-19-0347|ST_2|CODE_15057|SX_M|RISK_NA|AGE_23|SES_NA|SCO_NA|CD4_1|DRUG_NA|MET_NA|APP_NA|RES_1|REC_0|VEN_NA|CL_141|NAT_NA|2019-09-20",
        "ST":"ST_2",
        "RISK":"RISK_NA",
        "MET":"MET_NA",
        "NAT":"NAT_NA"
      }
    },
    {
      "id":"ID_CEC-19-0011|ST_1|CODE_09015|SX_M|RISK_2|AGE_30|SES_2|SCO_2|CD4_1|DRUG_0|MET_NA|APP_1|RES_1|REC_0|VEN_0|CL_251|NAT_mex|2019-07-17",
      "cluster":464,
      "patient_attributes":{
        "ehars_uid":"ID_CEC-19-0011|ST_1|CODE_09015|SX_M|RISK_2|AGE_30|SES_2|SCO_2|CD4_1|DRUG_0|MET_NA|APP_1|RES_1|REC_0|VEN_0|CL_251|NAT_mex|2019-07-17",
        "ST":"ST_1",
        "RISK":"RISK_2",
        "MET":"MET_NA",
        "NAT":"NAT_mex"
      }
    },
    {
      "id":"ID_CEC-20-2214|ST_2|CODE_15033|SX_M|RISK_3|AGE_23|SES_2|SCO_2|CD4_1|DRUG_1|MET_NA|APP_0|RES_1|REC_0|VEN_0|CL_251|NAT_mex|2020-12-07",
      "cluster":464,
      "patient_attributes":{
        "ehars_uid":"ID_CEC-20-2214|ST_2|CODE_15033|SX_M|RISK_3|AGE_23|SES_2|SCO_2|CD4_1|DRUG_1|MET_NA|APP_0|RES_1|REC_0|VEN_0|CL_251|NAT_mex|2020-12-07",
        "ST":"ST_2",
        "RISK":"RISK_3",
        "MET":"MET_NA",
        "NAT":"NAT_mex"
      }
    },
    {
      "id":"ID_CEC-19-0022|ST_1|CODE_09010|SX_M|RISK_NA|AGE_57|SES_NA|SCO_NA|CD4_2|DRUG_NA|MET_NA|APP_NA|RES_1|REC_0|VEN_NA|CL_312|NAT_NA|2019-07-19",
      "cluster":465,
      "patient_attributes":{
        "ehars_uid":"ID_CEC-19-0022|ST_1|CODE_09010|SX_M|RISK_NA|AGE_57|SES_NA|SCO_NA|CD4_2|DRUG_NA|MET_NA|APP_NA|RES_1|REC_0|VEN_NA|CL_312|NAT_NA|2019-07-19",
        "ST":"ST_1",
        "RISK":"RISK_NA",
        "MET":"MET_NA",
        "NAT":"NAT_NA"
      }
    },
    {
      "id":"ID_CEC-20-1289|ST_2|CODE_15058|SX_M|RISK_2|AGE_58|SES_2|SCO_2|CD4_1|DRUG_NA|MET_NA|APP_0|RES_1|REC_0|VEN_0|CL_312|NAT_mex|2020-08-27",
      "cluster":465,
      "patient_attributes":{
        "ehars_uid":"ID_CEC-20-1289|ST_2|CODE_15058|SX_M|RISK_2|AGE_58|SES_2|SCO_2|CD4_1|DRUG_NA|MET_NA|APP_0|RES_1|REC_0|VEN_0|CL_312|NAT_mex|2020-08-27",
        "ST":"ST_2",
        "RISK":"RISK_2",
        "MET":"MET_NA",
        "NAT":"NAT_mex"
      }
    },
    {
      "id":"ID_CEC-19-0023|ST_1|CODE_09005|SX_M|RISK_NA|AGE_26|SES_NA|SCO_NA|CD4_3|DRUG_NA|MET_NA|APP_NA|RES_1|REC_0|VEN_NA|CL_700|NAT_NA|2019-07-19",
      "cluster":466,
      "patient_attributes":{
        "ehars_uid":"ID_CEC-19-0023|ST_1|CODE_09005|SX_M|RISK_NA|AGE_26|SES_NA|SCO_NA|CD4_3|DRUG_NA|MET_NA|APP_NA|RES_1|REC_0|VEN_NA|CL_700|NAT_NA|2019-07-19",
        "ST":"ST_1",
        "RISK":"RISK_NA",
        "MET":"MET_NA",
        "NAT":"NAT_NA"
      }
    },
    {
      "id":"ID_CEC-21-4303|ST_1|CODE_09011|SX_M|RISK_3|AGE_29|SES_1|SCO_2|CD4_1|DRUG_1|MET_NA|APP_1|RES_1|REC_0|VEN_0|CL_700|NAT_mex|2021-07-13",
      "cluster":466,
      "patient_attributes":{
        "ehars_uid":"ID_CEC-21-4303|ST_1|CODE_09011|SX_M|RISK_3|AGE_29|SES_1|SCO_2|CD4_1|DRUG_1|MET_NA|APP_1|RES_1|REC_0|VEN_0|CL_700|NAT_mex|2021-07-13",
        "ST":"ST_1",
        "RISK":"RISK_3",
        "MET":"MET_NA",
        "NAT":"NAT_mex"
      }
    },
    {
      "id":"ID_CEC-19-0024|ST_1|CODE_09003|SX_M|RISK_NA|AGE_31|SES_NA|SCO_NA|CD4_2|DRUG_NA|MET_NA|APP_NA|RES_1|REC_0|VEN_NA|CL_701|NAT_NA|2019-07-19",
      "cluster":467,
      "patient_attributes":{
        "ehars_uid":"ID_CEC-19-0024|ST_1|CODE_09003|SX_M|RISK_NA|AGE_31|SES_NA|SCO_NA|CD4_2|DRUG_NA|MET_NA|APP_NA|RES_1|REC_0|VEN_NA|CL_701|NAT_NA|2019-07-19",
        "ST":"ST_1",
        "RISK":"RISK_NA",
        "MET":"MET_NA",
        "NAT":"NAT_NA"
      }
    },
    {
      "id":"ID_CEC-21-5314|ST_1|CODE_09005|SX_M|RISK_3|AGE_32|SES_1|SCO_3|CD4_1|DRUG_1|MET_NA|APP_1|RES_1|REC_0|VEN_0|CL_701|NAT_mex|2021-10-22",
      "cluster":467,
      "patient_attributes":{
        "ehars_uid":"ID_CEC-21-5314|ST_1|CODE_09005|SX_M|RISK_3|AGE_32|SES_1|SCO_3|CD4_1|DRUG_1|MET_NA|APP_1|RES_1|REC_0|VEN_0|CL_701|NAT_mex|2021-10-22",
        "ST":"ST_1",
        "RISK":"RISK_3",
        "MET":"MET_NA",
        "NAT":"NAT_mex"
      }
    },
    {
      "id":"ID_CEC-19-0025|ST_1|CODE_09005|SX_M|RISK_NA|AGE_43|SES_NA|SCO_NA|CD4_3|DRUG_NA|MET_NA|APP_NA|RES_1|REC_1|VEN_NA|CL_702|NAT_NA|2019-07-19",
      "cluster":468,
      "patient_attributes":{
        "ehars_uid":"ID_CEC-19-0025|ST_1|CODE_09005|SX_M|RISK_NA|AGE_43|SES_NA|SCO_NA|CD4_3|DRUG_NA|MET_NA|APP_NA|RES_1|REC_1|VEN_NA|CL_702|NAT_NA|2019-07-19",
        "ST":"ST_1",
        "RISK":"RISK_NA",
        "MET":"MET_NA",
        "NAT":"NAT_NA"
      }
    },
    {
      "id":"ID_CEC-22-7816|ST_1|CODE_09010|SX_M|RISK_3|AGE_32|SES_2|SCO_2|CD4_2|DRUG_1|MET_NA|APP_1|RES_1|REC_0|VEN_1|CL_702|NAT_mex|2022-06-03",
      "cluster":468,
      "patient_attributes":{
        "ehars_uid":"ID_CEC-22-7816|ST_1|CODE_09010|SX_M|RISK_3|AGE_32|SES_2|SCO_2|CD4_2|DRUG_1|MET_NA|APP_1|RES_1|REC_0|VEN_1|CL_702|NAT_mex|2022-06-03",
        "ST":"ST_1",
        "RISK":"RISK_3",
        "MET":"MET_NA",
        "NAT":"NAT_mex"
      }
    },
    {
      "id":"ID_CEC-19-0027|ST_2|CODE_15013|SX_M|RISK_3|AGE_28|SES_1|SCO_3|CD4_1|DRUG_NA|MET_NA|APP_1|RES_1|REC_0|VEN_NA|CL_269|NAT_mex|2019-07-19",
      "cluster":469,
      "patient_attributes":{
        "ehars_uid":"ID_CEC-19-0027|ST_2|CODE_15013|SX_M|RISK_3|AGE_28|SES_1|SCO_3|CD4_1|DRUG_NA|MET_NA|APP_1|RES_1|REC_0|VEN_NA|CL_269|NAT_mex|2019-07-19",
        "ST":"ST_2",
        "RISK":"RISK_3",
        "MET":"MET_NA",
        "NAT":"NAT_mex"
      }
    },
    {
      "id":"ID_CEC-19-0829|ST_2|CODE_15013|SX_M|RISK_NA|AGE_23|SES_NA|SCO_NA|CD4_1|DRUG_NA|MET_NA|APP_NA|RES_1|REC_0|VEN_NA|CL_269|NAT_NA|2019-11-15",
      "cluster":469,
      "patient_attributes":{
        "ehars_uid":"ID_CEC-19-0829|ST_2|CODE_15013|SX_M|RISK_NA|AGE_23|SES_NA|SCO_NA|CD4_1|DRUG_NA|MET_NA|APP_NA|RES_1|REC_0|VEN_NA|CL_269|NAT_NA|2019-11-15",
        "ST":"ST_2",
        "RISK":"RISK_NA",
        "MET":"MET_NA",
        "NAT":"NAT_NA"
      }
    },
    {
      "id":"ID_CEC-19-0049|ST_1|CODE_09012|SX_M|RISK_NA|AGE_34|SES_NA|SCO_NA|CD4_2|DRUG_NA|MET_NA|APP_NA|RES_1|REC_0|VEN_NA|CL_389|NAT_NA|2019-07-24",
      "cluster":470,
      "patient_attributes":{
        "ehars_uid":"ID_CEC-19-0049|ST_1|CODE_09012|SX_M|RISK_NA|AGE_34|SES_NA|SCO_NA|CD4_2|DRUG_NA|MET_NA|APP_NA|RES_1|REC_0|VEN_NA|CL_389|NAT_NA|2019-07-24",
        "ST":"ST_1",
        "RISK":"RISK_NA",
        "MET":"MET_NA",
        "NAT":"NAT_NA"
      }
    },
    {
      "id":"ID_CEC-22-7071|ST_2|CODE_15013|SX_M|RISK_3|AGE_31|SES_2|SCO_3|CD4_1|DRUG_0|MET_NA|APP_0|RES_1|REC_0|VEN_0|CL_389|NAT_mex|2022-04-05",
      "cluster":470,
      "patient_attributes":{
        "ehars_uid":"ID_CEC-22-7071|ST_2|CODE_15013|SX_M|RISK_3|AGE_31|SES_2|SCO_3|CD4_1|DRUG_0|MET_NA|APP_0|RES_1|REC_0|VEN_0|CL_389|NAT_mex|2022-04-05",
        "ST":"ST_2",
        "RISK":"RISK_3",
        "MET":"MET_NA",
        "NAT":"NAT_mex"
      }
    },
    {
      "id":"ID_CEC-19-0054|ST_1|CODE_09014|SX_M|RISK_NA|AGE_32|SES_NA|SCO_NA|CD4_3|DRUG_NA|MET_NA|APP_NA|RES_1|REC_0|VEN_NA|CL_348|NAT_NA|2019-07-24",
      "cluster":471,
      "patient_attributes":{
        "ehars_uid":"ID_CEC-19-0054|ST_1|CODE_09014|SX_M|RISK_NA|AGE_32|SES_NA|SCO_NA|CD4_3|DRUG_NA|MET_NA|APP_NA|RES_1|REC_0|VEN_NA|CL_348|NAT_NA|2019-07-24",
        "ST":"ST_1",
        "RISK":"RISK_NA",
        "MET":"MET_NA",
        "NAT":"NAT_NA"
      }
    },
    {
      "id":"ID_CEC-19-0079|ST_1|CODE_09014|SX_M|RISK_NA|AGE_33|SES_NA|SCO_NA|CD4_1|DRUG_NA|MET_NA|APP_NA|RES_1|REC_0|VEN_NA|CL_348|NAT_NA|2019-08-21",
      "cluster":471,
      "patient_attributes":{
        "ehars_uid":"ID_CEC-19-0079|ST_1|CODE_09014|SX_M|RISK_NA|AGE_33|SES_NA|SCO_NA|CD4_1|DRUG_NA|MET_NA|APP_NA|RES_1|REC_0|VEN_NA|CL_348|NAT_NA|2019-08-21",
        "ST":"ST_1",
        "RISK":"RISK_NA",
        "MET":"MET_NA",
        "NAT":"NAT_NA"
      }
    },
    {
      "id":"ID_CEC-19-0055|ST_1|CODE_07106|SX_M|RISK_NA|AGE_20|SES_NA|SCO_NA|CD4_2|DRUG_NA|MET_NA|APP_NA|RES_5|REC_0|VEN_NA|CL_535|NAT_NA|2019-07-24",
      "cluster":472,
      "patient_attributes":{
        "ehars_uid":"ID_CEC-19-0055|ST_1|CODE_07106|SX_M|RISK_NA|AGE_20|SES_NA|SCO_NA|CD4_2|DRUG_NA|MET_NA|APP_NA|RES_5|REC_0|VEN_NA|CL_535|NAT_NA|2019-07-24",
        "ST":"ST_1",
        "RISK":"RISK_NA",
        "MET":"MET_NA",
        "NAT":"NAT_NA"
      }
    },
    {
      "id":"ID_CEC-21-3835|ST_1|CODE_07106|SX_M|RISK_3|AGE_32|SES_1|SCO_2|CD4_1|DRUG_1|MET_NA|APP_1|RES_5|REC_0|VEN_0|CL_535|NAT_mex|2021-06-01",
      "cluster":472,
      "patient_attributes":{
        "ehars_uid":"ID_CEC-21-3835|ST_1|CODE_07106|SX_M|RISK_3|AGE_32|SES_1|SCO_2|CD4_1|DRUG_1|MET_NA|APP_1|RES_5|REC_0|VEN_0|CL_535|NAT_mex|2021-06-01",
        "ST":"ST_1",
        "RISK":"RISK_3",
        "MET":"MET_NA",
        "NAT":"NAT_mex"
      }
    },
    {
      "id":"ID_CEC-19-0090|ST_2|CODE_15035|SX_M|RISK_NA|AGE_29|SES_NA|SCO_NA|CD4_3|DRUG_NA|MET_NA|APP_NA|RES_1|REC_0|VEN_NA|CL_706|NAT_NA|2019-08-21",
      "cluster":473,
      "patient_attributes":{
        "ehars_uid":"ID_CEC-19-0090|ST_2|CODE_15035|SX_M|RISK_NA|AGE_29|SES_NA|SCO_NA|CD4_3|DRUG_NA|MET_NA|APP_NA|RES_1|REC_0|VEN_NA|CL_706|NAT_NA|2019-08-21",
        "ST":"ST_2",
        "RISK":"RISK_NA",
        "MET":"MET_NA",
        "NAT":"NAT_NA"
      }
    },
    {
      "id":"ID_CEC-21-4016|ST_2|CODE_15035|SX_M|RISK_3|AGE_20|SES_2|SCO_2|CD4_1|DRUG_1|MET_NA|APP_1|RES_1|REC_0|VEN_1|CL_706|NAT_mex|2021-06-17",
      "cluster":473,
      "patient_attributes":{
        "ehars_uid":"ID_CEC-21-4016|ST_2|CODE_15035|SX_M|RISK_3|AGE_20|SES_2|SCO_2|CD4_1|DRUG_1|MET_NA|APP_1|RES_1|REC_0|VEN_1|CL_706|NAT_mex|2021-06-17",
        "ST":"ST_2",
        "RISK":"RISK_3",
        "MET":"MET_NA",
        "NAT":"NAT_mex"
      }
    },
    {
      "id":"ID_CEC-19-0093|ST_1|CODE_09016|SX_M|RISK_NA|AGE_29|SES_NA|SCO_NA|CD4_3|DRUG_NA|MET_NA|APP_NA|RES_1|REC_0|VEN_NA|CL_31|NAT_NA|2019-08-21",
      "cluster":474,
      "patient_attributes":{
        "ehars_uid":"ID_CEC-19-0093|ST_1|CODE_09016|SX_M|RISK_NA|AGE_29|SES_NA|SCO_NA|CD4_3|DRUG_NA|MET_NA|APP_NA|RES_1|REC_0|VEN_NA|CL_31|NAT_NA|2019-08-21",
        "ST":"ST_1",
        "RISK":"RISK_NA",
        "MET":"MET_NA",
        "NAT":"NAT_NA"
      }
    },
    {
      "id":"ID_CEC-19-0107|ST_1|CODE_09016|SX_M|RISK_NA|AGE_30|SES_NA|SCO_NA|CD4_2|DRUG_NA|MET_NA|APP_NA|RES_1|REC_NA|VEN_NA|CL_31|NAT_NA|2019-08-23",
      "cluster":474,
      "patient_attributes":{
        "ehars_uid":"ID_CEC-19-0107|ST_1|CODE_09016|SX_M|RISK_NA|AGE_30|SES_NA|SCO_NA|CD4_2|DRUG_NA|MET_NA|APP_NA|RES_1|REC_NA|VEN_NA|CL_31|NAT_NA|2019-08-23",
        "ST":"ST_1",
        "RISK":"RISK_NA",
        "MET":"MET_NA",
        "NAT":"NAT_NA"
      }
    },
    {
      "id":"ID_CEC-20-1125|ST_1|CODE_09014|SX_M|RISK_3|AGE_27|SES_2|SCO_3|CD4_2|DRUG_0|MET_NA|APP_0|RES_1|REC_0|VEN_0|CL_324|NAT_mex|2020-08-12",
      "cluster":475,
      "patient_attributes":{
        "ehars_uid":"ID_CEC-20-1125|ST_1|CODE_09014|SX_M|RISK_3|AGE_27|SES_2|SCO_3|CD4_2|DRUG_0|MET_NA|APP_0|RES_1|REC_0|VEN_0|CL_324|NAT_mex|2020-08-12",
        "ST":"ST_1",
        "RISK":"RISK_3",
        "MET":"MET_NA",
        "NAT":"NAT_mex"
      }
    },
    {
      "id":"ID_CEC-19-0097|ST_1|CODE_09008|SX_M|RISK_NA|AGE_21|SES_NA|SCO_NA|CD4_2|DRUG_NA|MET_NA|APP_NA|RES_1|REC_0|VEN_NA|CL_324|NAT_NA|2019-08-23",
      "cluster":475,
      "patient_attributes":{
        "ehars_uid":"ID_CEC-19-0097|ST_1|CODE_09008|SX_M|RISK_NA|AGE_21|SES_NA|SCO_NA|CD4_2|DRUG_NA|MET_NA|APP_NA|RES_1|REC_0|VEN_NA|CL_324|NAT_NA|2019-08-23",
        "ST":"ST_1",
        "RISK":"RISK_NA",
        "MET":"MET_NA",
        "NAT":"NAT_NA"
      }
    },
    {
      "id":"ID_CEC-21-3104|ST_2|CODE_15039|SX_M|RISK_3|AGE_28|SES_2|SCO_2|CD4_1|DRUG_0|MET_NA|APP_0|RES_1|REC_0|VEN_1|CL_538|NAT_mex|2021-03-26",
      "cluster":476,
      "patient_attributes":{
        "ehars_uid":"ID_CEC-21-3104|ST_2|CODE_15039|SX_M|RISK_3|AGE_28|SES_2|SCO_2|CD4_1|DRUG_0|MET_NA|APP_0|RES_1|REC_0|VEN_1|CL_538|NAT_mex|2021-03-26",
        "ST":"ST_2",
        "RISK":"RISK_3",
        "MET":"MET_NA",
        "NAT":"NAT_mex"
      }
    },
    {
      "id":"ID_CEC-19-0101|ST_1|CODE_09007|SX_M|RISK_NA|AGE_22|SES_NA|SCO_NA|CD4_3|DRUG_NA|MET_NA|APP_NA|RES_1|REC_0|VEN_NA|CL_538|NAT_NA|2019-08-23",
      "cluster":476,
      "patient_attributes":{
        "ehars_uid":"ID_CEC-19-0101|ST_1|CODE_09007|SX_M|RISK_NA|AGE_22|SES_NA|SCO_NA|CD4_3|DRUG_NA|MET_NA|APP_NA|RES_1|REC_0|VEN_NA|CL_538|NAT_NA|2019-08-23",
        "ST":"ST_1",
        "RISK":"RISK_NA",
        "MET":"MET_NA",
        "NAT":"NAT_NA"
      }
    },
    {
      "id":"ID_CEC-19-0109|ST_1|CODE_09005|SX_M|RISK_NA|AGE_40|SES_NA|SCO_NA|CD4_2|DRUG_NA|MET_NA|APP_NA|RES_1|REC_0|VEN_NA|CL_199|NAT_NA|2019-08-23",
      "cluster":477,
      "patient_attributes":{
        "ehars_uid":"ID_CEC-19-0109|ST_1|CODE_09005|SX_M|RISK_NA|AGE_40|SES_NA|SCO_NA|CD4_2|DRUG_NA|MET_NA|APP_NA|RES_1|REC_0|VEN_NA|CL_199|NAT_NA|2019-08-23",
        "ST":"ST_1",
        "RISK":"RISK_NA",
        "MET":"MET_NA",
        "NAT":"NAT_NA"
      }
    },
    {
      "id":"ID_CEC-19-0110|ST_1|CODE_09015|SX_F|RISK_NA|AGE_19|SES_NA|SCO_NA|CD4_1|DRUG_NA|MET_NA|APP_NA|RES_1|REC_0|VEN_NA|CL_199|NAT_NA|2019-08-23",
      "cluster":477,
      "patient_attributes":{
        "ehars_uid":"ID_CEC-19-0110|ST_1|CODE_09015|SX_F|RISK_NA|AGE_19|SES_NA|SCO_NA|CD4_1|DRUG_NA|MET_NA|APP_NA|RES_1|REC_0|VEN_NA|CL_199|NAT_NA|2019-08-23",
        "ST":"ST_1",
        "RISK":"RISK_NA",
        "MET":"MET_NA",
        "NAT":"NAT_NA"
      }
    },
    {
      "id":"ID_CEC-19-0111|ST_1|CODE_09011|SX_M|RISK_NA|AGE_29|SES_NA|SCO_NA|CD4_2|DRUG_NA|MET_NA|APP_NA|RES_1|REC_0|VEN_NA|CL_539|NAT_NA|2019-08-23",
      "cluster":478,
      "patient_attributes":{
        "ehars_uid":"ID_CEC-19-0111|ST_1|CODE_09011|SX_M|RISK_NA|AGE_29|SES_NA|SCO_NA|CD4_2|DRUG_NA|MET_NA|APP_NA|RES_1|REC_0|VEN_NA|CL_539|NAT_NA|2019-08-23",
        "ST":"ST_1",
        "RISK":"RISK_NA",
        "MET":"MET_NA",
        "NAT":"NAT_NA"
      }
    },
    {
      "id":"ID_CEC-22-7011|ST_1|CODE_09003|SX_M|RISK_NA|AGE_19|SES_NA|SCO_NA|CD4_1|DRUG_NA|MET_NA|APP_NA|RES_1|REC_0|VEN_NA|CL_539|NAT_NA|2022-03-31",
      "cluster":478,
      "patient_attributes":{
        "ehars_uid":"ID_CEC-22-7011|ST_1|CODE_09003|SX_M|RISK_NA|AGE_19|SES_NA|SCO_NA|CD4_1|DRUG_NA|MET_NA|APP_NA|RES_1|REC_0|VEN_NA|CL_539|NAT_NA|2022-03-31",
        "ST":"ST_1",
        "RISK":"RISK_NA",
        "MET":"MET_NA",
        "NAT":"NAT_NA"
      }
    },
    {
      "id":"ID_CEC-19-0121|ST_1|CODE_09016|SX_M|RISK_NA|AGE_20|SES_NA|SCO_NA|CD4_2|DRUG_NA|MET_NA|APP_NA|RES_1|REC_0|VEN_NA|CL_195|NAT_NA|2019-08-27",
      "cluster":479,
      "patient_attributes":{
        "ehars_uid":"ID_CEC-19-0121|ST_1|CODE_09016|SX_M|RISK_NA|AGE_20|SES_NA|SCO_NA|CD4_2|DRUG_NA|MET_NA|APP_NA|RES_1|REC_0|VEN_NA|CL_195|NAT_NA|2019-08-27",
        "ST":"ST_1",
        "RISK":"RISK_NA",
        "MET":"MET_NA",
        "NAT":"NAT_NA"
      }
    },
    {
      "id":"ID_CEC-19-0182|ST_1|CODE_09007|SX_M|RISK_NA|AGE_26|SES_NA|SCO_NA|CD4_1|DRUG_NA|MET_NA|APP_NA|RES_1|REC_0|VEN_NA|CL_195|NAT_NA|2019-09-04",
      "cluster":479,
      "patient_attributes":{
        "ehars_uid":"ID_CEC-19-0182|ST_1|CODE_09007|SX_M|RISK_NA|AGE_26|SES_NA|SCO_NA|CD4_1|DRUG_NA|MET_NA|APP_NA|RES_1|REC_0|VEN_NA|CL_195|NAT_NA|2019-09-04",
        "ST":"ST_1",
        "RISK":"RISK_NA",
        "MET":"MET_NA",
        "NAT":"NAT_NA"
      }
    },
    {
      "id":"ID_CEC-19-0136|ST_1|CODE_09005|SX_M|RISK_NA|AGE_29|SES_NA|SCO_NA|CD4_3|DRUG_NA|MET_NA|APP_NA|RES_1|REC_1|VEN_NA|CL_456|NAT_NA|2019-08-28",
      "cluster":480,
      "patient_attributes":{
        "ehars_uid":"ID_CEC-19-0136|ST_1|CODE_09005|SX_M|RISK_NA|AGE_29|SES_NA|SCO_NA|CD4_3|DRUG_NA|MET_NA|APP_NA|RES_1|REC_1|VEN_NA|CL_456|NAT_NA|2019-08-28",
        "ST":"ST_1",
        "RISK":"RISK_NA",
        "MET":"MET_NA",
        "NAT":"NAT_NA"
      }
    },
    {
      "id":"ID_CEC-22-8052|ST_2|CODE_15025|SX_M|RISK_3|AGE_40|SES_2|SCO_2|CD4_1|DRUG_0|MET_NA|APP_1|RES_1|REC_0|VEN_0|CL_456|NAT_mex|2022-06-23",
      "cluster":480,
      "patient_attributes":{
        "ehars_uid":"ID_CEC-22-8052|ST_2|CODE_15025|SX_M|RISK_3|AGE_40|SES_2|SCO_2|CD4_1|DRUG_0|MET_NA|APP_1|RES_1|REC_0|VEN_0|CL_456|NAT_mex|2022-06-23",
        "ST":"ST_2",
        "RISK":"RISK_3",
        "MET":"MET_NA",
        "NAT":"NAT_mex"
      }
    },
    {
      "id":"ID_CEC-19-0753|ST_1|CODE_09016|SX_M|RISK_NA|AGE_25|SES_NA|SCO_NA|CD4_2|DRUG_NA|MET_NA|APP_NA|RES_1|REC_0|VEN_NA|CL_236|NAT_NA|2019-11-08",
      "cluster":481,
      "patient_attributes":{
        "ehars_uid":"ID_CEC-19-0753|ST_1|CODE_09016|SX_M|RISK_NA|AGE_25|SES_NA|SCO_NA|CD4_2|DRUG_NA|MET_NA|APP_NA|RES_1|REC_0|VEN_NA|CL_236|NAT_NA|2019-11-08",
        "ST":"ST_1",
        "RISK":"RISK_NA",
        "MET":"MET_NA",
        "NAT":"NAT_NA"
      }
    },
    {
      "id":"ID_CEC-19-0139|ST_1|CODE_09016|SX_M|RISK_NA|AGE_28|SES_NA|SCO_NA|CD4_2|DRUG_NA|MET_NA|APP_NA|RES_1|REC_0|VEN_NA|CL_NA|NAT_NA|2019-08-28",
      "cluster":481,
      "patient_attributes":{
        "ehars_uid":"ID_CEC-19-0139|ST_1|CODE_09016|SX_M|RISK_NA|AGE_28|SES_NA|SCO_NA|CD4_2|DRUG_NA|MET_NA|APP_NA|RES_1|REC_0|VEN_NA|CL_NA|NAT_NA|2019-08-28",
        "ST":"ST_1",
        "RISK":"RISK_NA",
        "MET":"MET_NA",
        "NAT":"NAT_NA"
      }
    },
    {
      "id":"ID_CEC-19-0159|ST_1|CODE_09005|SX_M|RISK_NA|AGE_30|SES_NA|SCO_NA|CD4_1|DRUG_NA|MET_NA|APP_NA|RES_1|REC_0|VEN_NA|CL_1257|NAT_NA|2019-08-30",
      "cluster":482,
      "patient_attributes":{
        "ehars_uid":"ID_CEC-19-0159|ST_1|CODE_09005|SX_M|RISK_NA|AGE_30|SES_NA|SCO_NA|CD4_1|DRUG_NA|MET_NA|APP_NA|RES_1|REC_0|VEN_NA|CL_1257|NAT_NA|2019-08-30",
        "ST":"ST_1",
        "RISK":"RISK_NA",
        "MET":"MET_NA",
        "NAT":"NAT_NA"
      }
    },
    {
      "id":"ID_CEC-22-9819|ST_1|CODE_09007|SX_M|RISK_3|AGE_26|SES_2|SCO_2|CD4_2|DRUG_1|MET_NA|APP_0|RES_1|REC_0|VEN_0|CL_1257|NAT_mex|2022-12-09",
      "cluster":482,
      "patient_attributes":{
        "ehars_uid":"ID_CEC-22-9819|ST_1|CODE_09007|SX_M|RISK_3|AGE_26|SES_2|SCO_2|CD4_2|DRUG_1|MET_NA|APP_0|RES_1|REC_0|VEN_0|CL_1257|NAT_mex|2022-12-09",
        "ST":"ST_1",
        "RISK":"RISK_3",
        "MET":"MET_NA",
        "NAT":"NAT_mex"
      }
    },
    {
      "id":"ID_CEC-19-0171|ST_1|CODE_09014|SX_M|RISK_NA|AGE_31|SES_NA|SCO_NA|CD4_3|DRUG_NA|MET_NA|APP_NA|RES_1|REC_1|VEN_NA|CL_133|NAT_NA|2019-09-04",
      "cluster":483,
      "patient_attributes":{
        "ehars_uid":"ID_CEC-19-0171|ST_1|CODE_09014|SX_M|RISK_NA|AGE_31|SES_NA|SCO_NA|CD4_3|DRUG_NA|MET_NA|APP_NA|RES_1|REC_1|VEN_NA|CL_133|NAT_NA|2019-09-04",
        "ST":"ST_1",
        "RISK":"RISK_NA",
        "MET":"MET_NA",
        "NAT":"NAT_NA"
      }
    },
    {
      "id":"ID_CEC-19-0174|ST_2|CODE_15031|SX_M|RISK_NA|AGE_24|SES_NA|SCO_NA|CD4_3|DRUG_NA|MET_NA|APP_NA|RES_1|REC_0|VEN_NA|CL_133|NAT_NA|2019-09-04",
      "cluster":483,
      "patient_attributes":{
        "ehars_uid":"ID_CEC-19-0174|ST_2|CODE_15031|SX_M|RISK_NA|AGE_24|SES_NA|SCO_NA|CD4_3|DRUG_NA|MET_NA|APP_NA|RES_1|REC_0|VEN_NA|CL_133|NAT_NA|2019-09-04",
        "ST":"ST_2",
        "RISK":"RISK_NA",
        "MET":"MET_NA",
        "NAT":"NAT_NA"
      }
    },
    {
      "id":"ID_CEC-19-0193|ST_2|CODE_15020|SX_FT|RISK_NA|AGE_23|SES_NA|SCO_NA|CD4_2|DRUG_NA|MET_NA|APP_NA|RES_1|REC_0|VEN_NA|CL_289|NAT_NA|2019-09-05",
      "cluster":484,
      "patient_attributes":{
        "ehars_uid":"ID_CEC-19-0193|ST_2|CODE_15020|SX_FT|RISK_NA|AGE_23|SES_NA|SCO_NA|CD4_2|DRUG_NA|MET_NA|APP_NA|RES_1|REC_0|VEN_NA|CL_289|NAT_NA|2019-09-05",
        "ST":"ST_2",
        "RISK":"RISK_NA",
        "MET":"MET_NA",
        "NAT":"NAT_NA"
      }
    },
    {
      "id":"ID_CEC-21-4486|ST_1|CODE_09002|SX_F|RISK_1|AGE_31|SES_2|SCO_2|CD4_1|DRUG_1|MET_NA|APP_NA|RES_2|REC_0|VEN_NA|CL_289|NAT_mex|2021-08-06",
      "cluster":484,
      "patient_attributes":{
        "ehars_uid":"ID_CEC-21-4486|ST_1|CODE_09002|SX_F|RISK_1|AGE_31|SES_2|SCO_2|CD4_1|DRUG_1|MET_NA|APP_NA|RES_2|REC_0|VEN_NA|CL_289|NAT_mex|2021-08-06",
        "ST":"ST_1",
        "RISK":"RISK_1",
        "MET":"MET_NA",
        "NAT":"NAT_mex"
      }
    },
    {
      "id":"ID_CEC-21-4244|ST_1|CODE_09010|SX_M|RISK_3|AGE_32|SES_1|SCO_2|CD4_1|DRUG_0|MET_NA|APP_1|RES_1|REC_0|VEN_0|CL_31|NAT_mex|2021-07-08",
      "cluster":485,
      "patient_attributes":{
        "ehars_uid":"ID_CEC-21-4244|ST_1|CODE_09010|SX_M|RISK_3|AGE_32|SES_1|SCO_2|CD4_1|DRUG_0|MET_NA|APP_1|RES_1|REC_0|VEN_0|CL_31|NAT_mex|2021-07-08",
        "ST":"ST_1",
        "RISK":"RISK_3",
        "MET":"MET_NA",
        "NAT":"NAT_mex"
      }
    },
    {
      "id":"ID_CEC-19-0196|ST_1|CODE_09007|SX_M|RISK_NA|AGE_30|SES_NA|SCO_NA|CD4_1|DRUG_NA|MET_NA|APP_NA|RES_1|REC_1|VEN_NA|CL_31|NAT_NA|2019-09-06",
      "cluster":485,
      "patient_attributes":{
        "ehars_uid":"ID_CEC-19-0196|ST_1|CODE_09007|SX_M|RISK_NA|AGE_30|SES_NA|SCO_NA|CD4_1|DRUG_NA|MET_NA|APP_NA|RES_1|REC_1|VEN_NA|CL_31|NAT_NA|2019-09-06",
        "ST":"ST_1",
        "RISK":"RISK_NA",
        "MET":"MET_NA",
        "NAT":"NAT_NA"
      }
    },
    {
      "id":"ID_CEC-19-0241|ST_1|CODE_09005|SX_M|RISK_NA|AGE_26|SES_NA|SCO_NA|CD4_2|DRUG_NA|MET_NA|APP_NA|RES_1|REC_1|VEN_NA|CL_77|NAT_NA|2019-09-11",
      "cluster":486,
      "patient_attributes":{
        "ehars_uid":"ID_CEC-19-0241|ST_1|CODE_09005|SX_M|RISK_NA|AGE_26|SES_NA|SCO_NA|CD4_2|DRUG_NA|MET_NA|APP_NA|RES_1|REC_1|VEN_NA|CL_77|NAT_NA|2019-09-11",
        "ST":"ST_1",
        "RISK":"RISK_NA",
        "MET":"MET_NA",
        "NAT":"NAT_NA"
      }
    },
    {
      "id":"ID_CEC-20-1003|ST_1|CODE_09005|SX_M|RISK_3|AGE_36|SES_2|SCO_3|CD4_1|DRUG_0|MET_NA|APP_1|RES_1|REC_0|VEN_1|CL_77|NAT_mex|2020-07-24",
      "cluster":486,
      "patient_attributes":{
        "ehars_uid":"ID_CEC-20-1003|ST_1|CODE_09005|SX_M|RISK_3|AGE_36|SES_2|SCO_3|CD4_1|DRUG_0|MET_NA|APP_1|RES_1|REC_0|VEN_1|CL_77|NAT_mex|2020-07-24",
        "ST":"ST_1",
        "RISK":"RISK_3",
        "MET":"MET_NA",
        "NAT":"NAT_mex"
      }
    },
    {
      "id":"ID_CEC-19-0249|ST_1|CODE_09005|SX_FT|RISK_NA|AGE_23|SES_NA|SCO_NA|CD4_3|DRUG_NA|MET_NA|APP_NA|RES_1|REC_0|VEN_NA|CL_713|NAT_NA|2019-09-11",
      "cluster":487,
      "patient_attributes":{
        "ehars_uid":"ID_CEC-19-0249|ST_1|CODE_09005|SX_FT|RISK_NA|AGE_23|SES_NA|SCO_NA|CD4_3|DRUG_NA|MET_NA|APP_NA|RES_1|REC_0|VEN_NA|CL_713|NAT_NA|2019-09-11",
        "ST":"ST_1",
        "RISK":"RISK_NA",
        "MET":"MET_NA",
        "NAT":"NAT_NA"
      }
    },
    {
      "id":"ID_CEC-21-2668|ST_1|CODE_09015|SX_M|RISK_3|AGE_32|SES_1|SCO_2|CD4_2|DRUG_1|MET_NA|APP_0|RES_1|REC_0|VEN_1|CL_713|NAT_mex|2021-02-15",
      "cluster":487,
      "patient_attributes":{
        "ehars_uid":"ID_CEC-21-2668|ST_1|CODE_09015|SX_M|RISK_3|AGE_32|SES_1|SCO_2|CD4_2|DRUG_1|MET_NA|APP_0|RES_1|REC_0|VEN_1|CL_713|NAT_mex|2021-02-15",
        "ST":"ST_1",
        "RISK":"RISK_3",
        "MET":"MET_NA",
        "NAT":"NAT_mex"
      }
    },
    {
      "id":"ID_CEC-19-0252|ST_1|CODE_09015|SX_M|RISK_NA|AGE_29|SES_NA|SCO_NA|CD4_2|DRUG_NA|MET_NA|APP_NA|RES_1|REC_0|VEN_NA|CL_303|NAT_NA|2019-09-11",
      "cluster":488,
      "patient_attributes":{
        "ehars_uid":"ID_CEC-19-0252|ST_1|CODE_09015|SX_M|RISK_NA|AGE_29|SES_NA|SCO_NA|CD4_2|DRUG_NA|MET_NA|APP_NA|RES_1|REC_0|VEN_NA|CL_303|NAT_NA|2019-09-11",
        "ST":"ST_1",
        "RISK":"RISK_NA",
        "MET":"MET_NA",
        "NAT":"NAT_NA"
      }
    },
    {
      "id":"ID_CEC-19-0290|ST_1|CODE_09015|SX_M|RISK_NA|AGE_31|SES_NA|SCO_NA|CD4_1|DRUG_NA|MET_NA|APP_NA|RES_1|REC_0|VEN_NA|CL_303|NAT_NA|2019-09-13",
      "cluster":488,
      "patient_attributes":{
        "ehars_uid":"ID_CEC-19-0290|ST_1|CODE_09015|SX_M|RISK_NA|AGE_31|SES_NA|SCO_NA|CD4_1|DRUG_NA|MET_NA|APP_NA|RES_1|REC_0|VEN_NA|CL_303|NAT_NA|2019-09-13",
        "ST":"ST_1",
        "RISK":"RISK_NA",
        "MET":"MET_NA",
        "NAT":"NAT_NA"
      }
    },
    {
      "id":"ID_CEC-21-2762|ST_1|CODE_09006|SX_M|RISK_3|AGE_22|SES_1|SCO_2|CD4_2|DRUG_1|MET_NA|APP_1|RES_1|REC_1|VEN_0|CL_NA|NAT_mex|2021-02-24",
      "cluster":489,
      "patient_attributes":{
        "ehars_uid":"ID_CEC-21-2762|ST_1|CODE_09006|SX_M|RISK_3|AGE_22|SES_1|SCO_2|CD4_2|DRUG_1|MET_NA|APP_1|RES_1|REC_1|VEN_0|CL_NA|NAT_mex|2021-02-24",
        "ST":"ST_1",
        "RISK":"RISK_3",
        "MET":"MET_NA",
        "NAT":"NAT_mex"
      }
    },
    {
      "id":"ID_CEC-19-0261|ST_1|CODE_09014|SX_M|RISK_NA|AGE_44|SES_NA|SCO_NA|CD4_1|DRUG_NA|MET_NA|APP_NA|RES_1|REC_0|VEN_NA|CL_NA|NAT_NA|2019-09-11",
      "cluster":489,
      "patient_attributes":{
        "ehars_uid":"ID_CEC-19-0261|ST_1|CODE_09014|SX_M|RISK_NA|AGE_44|SES_NA|SCO_NA|CD4_1|DRUG_NA|MET_NA|APP_NA|RES_1|REC_0|VEN_NA|CL_NA|NAT_NA|2019-09-11",
        "ST":"ST_1",
        "RISK":"RISK_NA",
        "MET":"MET_NA",
        "NAT":"NAT_NA"
      }
    },
    {
      "id":"ID_CEC-19-0262|ST_1|CODE_09007|SX_M|RISK_3|AGE_29|SES_2|SCO_3|CD4_1|DRUG_0|MET_NA|APP_0|RES_1|REC_0|VEN_0|CL_98|NAT_mex|2019-09-11",
      "cluster":490,
      "patient_attributes":{
        "ehars_uid":"ID_CEC-19-0262|ST_1|CODE_09007|SX_M|RISK_3|AGE_29|SES_2|SCO_3|CD4_1|DRUG_0|MET_NA|APP_0|RES_1|REC_0|VEN_0|CL_98|NAT_mex|2019-09-11",
        "ST":"ST_1",
        "RISK":"RISK_3",
        "MET":"MET_NA",
        "NAT":"NAT_mex"
      }
    },
    {
      "id":"ID_CEC-19-0263|ST_1|CODE_09014|SX_M|RISK_3|AGE_25|SES_1|SCO_2|CD4_2|DRUG_0|MET_NA|APP_0|RES_1|REC_0|VEN_NA|CL_98|NAT_mex|2019-09-11",
      "cluster":490,
      "patient_attributes":{
        "ehars_uid":"ID_CEC-19-0263|ST_1|CODE_09014|SX_M|RISK_3|AGE_25|SES_1|SCO_2|CD4_2|DRUG_0|MET_NA|APP_0|RES_1|REC_0|VEN_NA|CL_98|NAT_mex|2019-09-11",
        "ST":"ST_1",
        "RISK":"RISK_3",
        "MET":"MET_NA",
        "NAT":"NAT_mex"
      }
    },
    {
      "id":"ID_CEC-22-9498|ST_1|CODE_09016|SX_M|RISK_3|AGE_20|SES_2|SCO_2|CD4_2|DRUG_1|MET_1|APP_1|RES_2|REC_0|VEN_1|CL_268|NAT_mex|2022-11-04",
      "cluster":491,
      "patient_attributes":{
        "ehars_uid":"ID_CEC-22-9498|ST_1|CODE_09016|SX_M|RISK_3|AGE_20|SES_2|SCO_2|CD4_2|DRUG_1|MET_1|APP_1|RES_2|REC_0|VEN_1|CL_268|NAT_mex|2022-11-04",
        "ST":"ST_1",
        "RISK":"RISK_3",
        "MET":"MET_1",
        "NAT":"NAT_mex"
      }
    },
    {
      "id":"ID_CEC-19-0271|ST_1|CODE_09006|SX_M|RISK_NA|AGE_22|SES_NA|SCO_NA|CD4_2|DRUG_NA|MET_NA|APP_NA|RES_2|REC_0|VEN_NA|CL_268|NAT_NA|2019-09-12",
      "cluster":491,
      "patient_attributes":{
        "ehars_uid":"ID_CEC-19-0271|ST_1|CODE_09006|SX_M|RISK_NA|AGE_22|SES_NA|SCO_NA|CD4_2|DRUG_NA|MET_NA|APP_NA|RES_2|REC_0|VEN_NA|CL_268|NAT_NA|2019-09-12",
        "ST":"ST_1",
        "RISK":"RISK_NA",
        "MET":"MET_NA",
        "NAT":"NAT_NA"
      }
    },
    {
      "id":"ID_CEC-19-0284|ST_1|CODE_09012|SX_M|RISK_NA|AGE_46|SES_NA|SCO_NA|CD4_1|DRUG_NA|MET_NA|APP_NA|RES_1|REC_0|VEN_NA|CL_15|NAT_NA|2019-09-13",
      "cluster":492,
      "patient_attributes":{
        "ehars_uid":"ID_CEC-19-0284|ST_1|CODE_09012|SX_M|RISK_NA|AGE_46|SES_NA|SCO_NA|CD4_1|DRUG_NA|MET_NA|APP_NA|RES_1|REC_0|VEN_NA|CL_15|NAT_NA|2019-09-13",
        "ST":"ST_1",
        "RISK":"RISK_NA",
        "MET":"MET_NA",
        "NAT":"NAT_NA"
      }
    },
    {
      "id":"ID_CEC-20-1084|ST_2|CODE_15104|SX_M|RISK_3|AGE_25|SES_1|SCO_2|CD4_1|DRUG_1|MET_NA|APP_1|RES_1|REC_0|VEN_0|CL_15|NAT_mex|2020-08-06",
      "cluster":492,
      "patient_attributes":{
        "ehars_uid":"ID_CEC-20-1084|ST_2|CODE_15104|SX_M|RISK_3|AGE_25|SES_1|SCO_2|CD4_1|DRUG_1|MET_NA|APP_1|RES_1|REC_0|VEN_0|CL_15|NAT_mex|2020-08-06",
        "ST":"ST_2",
        "RISK":"RISK_3",
        "MET":"MET_NA",
        "NAT":"NAT_mex"
      }
    },
    {
      "id":"ID_CEC-22-9150|ST_2|CODE_15058|SX_M|RISK_3|AGE_29|SES_2|SCO_2|CD4_3|DRUG_1|MET_1|APP_1|RES_1|REC_1|VEN_1|CL_761|NAT_mex|2022-09-30",
      "cluster":493,
      "patient_attributes":{
        "ehars_uid":"ID_CEC-22-9150|ST_2|CODE_15058|SX_M|RISK_3|AGE_29|SES_2|SCO_2|CD4_3|DRUG_1|MET_1|APP_1|RES_1|REC_1|VEN_1|CL_761|NAT_mex|2022-09-30",
        "ST":"ST_2",
        "RISK":"RISK_3",
        "MET":"MET_1",
        "NAT":"NAT_mex"
      }
    },
    {
      "id":"ID_CEC-19-0297|ST_2|CODE_15031|SX_M|RISK_2|AGE_26|SES_1|SCO_2|CD4_1|DRUG_1|MET_NA|APP_0|RES_1|REC_0|VEN_NA|CL_761|NAT_mex|2019-09-13",
      "cluster":493,
      "patient_attributes":{
        "ehars_uid":"ID_CEC-19-0297|ST_2|CODE_15031|SX_M|RISK_2|AGE_26|SES_1|SCO_2|CD4_1|DRUG_1|MET_NA|APP_0|RES_1|REC_0|VEN_NA|CL_761|NAT_mex|2019-09-13",
        "ST":"ST_2",
        "RISK":"RISK_2",
        "MET":"MET_NA",
        "NAT":"NAT_mex"
      }
    },
    {
      "id":"ID_CEC-19-0317|ST_1|CODE_07106|SX_M|RISK_NA|AGE_20|SES_NA|SCO_NA|CD4_3|DRUG_NA|MET_NA|APP_NA|RES_1|REC_1|VEN_NA|CL_716|NAT_NA|2019-09-18",
      "cluster":494,
      "patient_attributes":{
        "ehars_uid":"ID_CEC-19-0317|ST_1|CODE_07106|SX_M|RISK_NA|AGE_20|SES_NA|SCO_NA|CD4_3|DRUG_NA|MET_NA|APP_NA|RES_1|REC_1|VEN_NA|CL_716|NAT_NA|2019-09-18",
        "ST":"ST_1",
        "RISK":"RISK_NA",
        "MET":"MET_NA",
        "NAT":"NAT_NA"
      }
    },
    {
      "id":"ID_CEC-22-5946|ST_1|CODE_07106|SX_M|RISK_3|AGE_25|SES_2|SCO_3|CD4_1|DRUG_1|MET_NA|APP_1|RES_1|REC_0|VEN_1|CL_716|NAT_mex|2022-01-03",
      "cluster":494,
      "patient_attributes":{
        "ehars_uid":"ID_CEC-22-5946|ST_1|CODE_07106|SX_M|RISK_3|AGE_25|SES_2|SCO_3|CD4_1|DRUG_1|MET_NA|APP_1|RES_1|REC_0|VEN_1|CL_716|NAT_mex|2022-01-03",
        "ST":"ST_1",
        "RISK":"RISK_3",
        "MET":"MET_NA",
        "NAT":"NAT_mex"
      }
    },
    {
      "id":"ID_CEC-19-0352|ST_1|CODE_09015|SX_M|RISK_NA|AGE_32|SES_NA|SCO_NA|CD4_2|DRUG_NA|MET_NA|APP_NA|RES_1|REC_1|VEN_NA|CL_717|NAT_NA|2019-09-23",
      "cluster":495,
      "patient_attributes":{
        "ehars_uid":"ID_CEC-19-0352|ST_1|CODE_09015|SX_M|RISK_NA|AGE_32|SES_NA|SCO_NA|CD4_2|DRUG_NA|MET_NA|APP_NA|RES_1|REC_1|VEN_NA|CL_717|NAT_NA|2019-09-23",
        "ST":"ST_1",
        "RISK":"RISK_NA",
        "MET":"MET_NA",
        "NAT":"NAT_NA"
      }
    },
    {
      "id":"ID_CEC-22-8039|ST_1|CODE_09005|SX_M|RISK_3|AGE_22|SES_2|SCO_2|CD4_2|DRUG_1|MET_NA|APP_1|RES_1|REC_0|VEN_1|CL_717|NAT_mex|2022-06-22",
      "cluster":495,
      "patient_attributes":{
        "ehars_uid":"ID_CEC-22-8039|ST_1|CODE_09005|SX_M|RISK_3|AGE_22|SES_2|SCO_2|CD4_2|DRUG_1|MET_NA|APP_1|RES_1|REC_0|VEN_1|CL_717|NAT_mex|2022-06-22",
        "ST":"ST_1",
        "RISK":"RISK_3",
        "MET":"MET_NA",
        "NAT":"NAT_mex"
      }
    },
    {
      "id":"ID_CEC-19-0357|ST_1|CODE_09005|SX_M|RISK_NA|AGE_23|SES_NA|SCO_NA|CD4_2|DRUG_NA|MET_NA|APP_NA|RES_1|REC_1|VEN_NA|CL_718|NAT_NA|2019-09-23",
      "cluster":496,
      "patient_attributes":{
        "ehars_uid":"ID_CEC-19-0357|ST_1|CODE_09005|SX_M|RISK_NA|AGE_23|SES_NA|SCO_NA|CD4_2|DRUG_NA|MET_NA|APP_NA|RES_1|REC_1|VEN_NA|CL_718|NAT_NA|2019-09-23",
        "ST":"ST_1",
        "RISK":"RISK_NA",
        "MET":"MET_NA",
        "NAT":"NAT_NA"
      }
    },
    {
      "id":"ID_CEC-22-8385|ST_1|CODE_09002|SX_M|RISK_3|AGE_27|SES_2|SCO_2|CD4_1|DRUG_1|MET_NA|APP_1|RES_1|REC_0|VEN_1|CL_718|NAT_mex|2022-07-20",
      "cluster":496,
      "patient_attributes":{
        "ehars_uid":"ID_CEC-22-8385|ST_1|CODE_09002|SX_M|RISK_3|AGE_27|SES_2|SCO_2|CD4_1|DRUG_1|MET_NA|APP_1|RES_1|REC_0|VEN_1|CL_718|NAT_mex|2022-07-20",
        "ST":"ST_1",
        "RISK":"RISK_3",
        "MET":"MET_NA",
        "NAT":"NAT_mex"
      }
    },
    {
      "id":"ID_CEC-19-0387|ST_2|CODE_15031|SX_M|RISK_NA|AGE_22|SES_NA|SCO_NA|CD4_1|DRUG_NA|MET_NA|APP_NA|RES_1|REC_0|VEN_NA|CL_276|NAT_NA|2019-09-25",
      "cluster":497,
      "patient_attributes":{
        "ehars_uid":"ID_CEC-19-0387|ST_2|CODE_15031|SX_M|RISK_NA|AGE_22|SES_NA|SCO_NA|CD4_1|DRUG_NA|MET_NA|APP_NA|RES_1|REC_0|VEN_NA|CL_276|NAT_NA|2019-09-25",
        "ST":"ST_2",
        "RISK":"RISK_NA",
        "MET":"MET_NA",
        "NAT":"NAT_NA"
      }
    },
    {
      "id":"ID_CEC-19-0520|ST_2|CODE_15099|SX_M|RISK_3|AGE_25|SES_2|SCO_2|CD4_2|DRUG_0|MET_NA|APP_0|RES_1|REC_0|VEN_0|CL_276|NAT_mex|2019-10-09",
      "cluster":497,
      "patient_attributes":{
        "ehars_uid":"ID_CEC-19-0520|ST_2|CODE_15099|SX_M|RISK_3|AGE_25|SES_2|SCO_2|CD4_2|DRUG_0|MET_NA|APP_0|RES_1|REC_0|VEN_0|CL_276|NAT_mex|2019-10-09",
        "ST":"ST_2",
        "RISK":"RISK_3",
        "MET":"MET_NA",
        "NAT":"NAT_mex"
      }
    },
    {
      "id":"ID_CEC-19-0388|ST_1|CODE_09006|SX_M|RISK_3|AGE_36|SES_2|SCO_2|CD4_2|DRUG_0|MET_NA|APP_1|RES_1|REC_1|VEN_0|CL_278|NAT_mex|2019-09-25",
      "cluster":498,
      "patient_attributes":{
        "ehars_uid":"ID_CEC-19-0388|ST_1|CODE_09006|SX_M|RISK_3|AGE_36|SES_2|SCO_2|CD4_2|DRUG_0|MET_NA|APP_1|RES_1|REC_1|VEN_0|CL_278|NAT_mex|2019-09-25",
        "ST":"ST_1",
        "RISK":"RISK_3",
        "MET":"MET_NA",
        "NAT":"NAT_mex"
      }
    },
    {
      "id":"ID_CEC-19-1013|ST_1|CODE_09015|SX_M|RISK_NA|AGE_23|SES_NA|SCO_NA|CD4_2|DRUG_NA|MET_NA|APP_NA|RES_1|REC_0|VEN_NA|CL_278|NAT_NA|2019-12-09",
      "cluster":498,
      "patient_attributes":{
        "ehars_uid":"ID_CEC-19-1013|ST_1|CODE_09015|SX_M|RISK_NA|AGE_23|SES_NA|SCO_NA|CD4_2|DRUG_NA|MET_NA|APP_NA|RES_1|REC_0|VEN_NA|CL_278|NAT_NA|2019-12-09",
        "ST":"ST_1",
        "RISK":"RISK_NA",
        "MET":"MET_NA",
        "NAT":"NAT_NA"
      }
    },
    {
      "id":"ID_CEC-19-0393|ST_2|CODE_15002|SX_M|RISK_NA|AGE_25|SES_NA|SCO_NA|CD4_2|DRUG_NA|MET_NA|APP_NA|RES_6|REC_1|VEN_NA|CL_719|NAT_NA|2019-09-27",
      "cluster":499,
      "patient_attributes":{
        "ehars_uid":"ID_CEC-19-0393|ST_2|CODE_15002|SX_M|RISK_NA|AGE_25|SES_NA|SCO_NA|CD4_2|DRUG_NA|MET_NA|APP_NA|RES_6|REC_1|VEN_NA|CL_719|NAT_NA|2019-09-27",
        "ST":"ST_2",
        "RISK":"RISK_NA",
        "MET":"MET_NA",
        "NAT":"NAT_NA"
      }
    },
    {
      "id":"ID_CEC-22-7054|ST_2|CODE_15081|SX_M|RISK_3|AGE_24|SES_2|SCO_3|CD4_2|DRUG_1|MET_NA|APP_1|RES_1|REC_0|VEN_1|CL_719|NAT_mex|2022-04-04",
      "cluster":499,
      "patient_attributes":{
        "ehars_uid":"ID_CEC-22-7054|ST_2|CODE_15081|SX_M|RISK_3|AGE_24|SES_2|SCO_3|CD4_2|DRUG_1|MET_NA|APP_1|RES_1|REC_0|VEN_1|CL_719|NAT_mex|2022-04-04",
        "ST":"ST_2",
        "RISK":"RISK_3",
        "MET":"MET_NA",
        "NAT":"NAT_mex"
      }
    },
    {
      "id":"ID_CEC-19-0400|ST_2|CODE_15013|SX_M|RISK_NA|AGE_26|SES_NA|SCO_NA|CD4_1|DRUG_NA|MET_NA|APP_NA|RES_2|REC_0|VEN_NA|CL_47|NAT_NA|2019-09-27",
      "cluster":500,
      "patient_attributes":{
        "ehars_uid":"ID_CEC-19-0400|ST_2|CODE_15013|SX_M|RISK_NA|AGE_26|SES_NA|SCO_NA|CD4_1|DRUG_NA|MET_NA|APP_NA|RES_2|REC_0|VEN_NA|CL_47|NAT_NA|2019-09-27",
        "ST":"ST_2",
        "RISK":"RISK_NA",
        "MET":"MET_NA",
        "NAT":"NAT_NA"
      }
    },
    {
      "id":"ID_CEC-22-8598|ST_1|CODE_09004|SX_M|RISK_3|AGE_28|SES_1|SCO_2|CD4_2|DRUG_1|MET_NA|APP_1|RES_2|REC_0|VEN_0|CL_47|NAT_mex|2022-08-12",
      "cluster":500,
      "patient_attributes":{
        "ehars_uid":"ID_CEC-22-8598|ST_1|CODE_09004|SX_M|RISK_3|AGE_28|SES_1|SCO_2|CD4_2|DRUG_1|MET_NA|APP_1|RES_2|REC_0|VEN_0|CL_47|NAT_mex|2022-08-12",
        "ST":"ST_1",
        "RISK":"RISK_3",
        "MET":"MET_NA",
        "NAT":"NAT_mex"
      }
    },
    {
      "id":"ID_CEC-19-0419|ST_1|CODE_09008|SX_M|RISK_3|AGE_22|SES_1|SCO_2|CD4_1|DRUG_0|MET_NA|APP_NA|RES_1|REC_0|VEN_NA|CL_NA|NAT_mex|2019-10-02",
      "cluster":501,
      "patient_attributes":{
        "ehars_uid":"ID_CEC-19-0419|ST_1|CODE_09008|SX_M|RISK_3|AGE_22|SES_1|SCO_2|CD4_1|DRUG_0|MET_NA|APP_NA|RES_1|REC_0|VEN_NA|CL_NA|NAT_mex|2019-10-02",
        "ST":"ST_1",
        "RISK":"RISK_3",
        "MET":"MET_NA",
        "NAT":"NAT_mex"
      }
    },
    {
      "id":"ID_CEC-22-7477|ST_1|CODE_09005|SX_M|RISK_3|AGE_24|SES_2|SCO_3|CD4_1|DRUG_1|MET_NA|APP_0|RES_1|REC_0|VEN_0|CL_NA|NAT_mex|2022-05-12",
      "cluster":501,
      "patient_attributes":{
        "ehars_uid":"ID_CEC-22-7477|ST_1|CODE_09005|SX_M|RISK_3|AGE_24|SES_2|SCO_3|CD4_1|DRUG_1|MET_NA|APP_0|RES_1|REC_0|VEN_0|CL_NA|NAT_mex|2022-05-12",
        "ST":"ST_1",
        "RISK":"RISK_3",
        "MET":"MET_NA",
        "NAT":"NAT_mex"
      }
    },
    {
      "id":"ID_CEC-19-0422|ST_2|CODE_15058|SX_M|RISK_3|AGE_24|SES_NA|SCO_1|CD4_1|DRUG_NA|MET_NA|APP_NA|RES_1|REC_0|VEN_NA|CL_720|NAT_mex|2019-10-02",
      "cluster":502,
      "patient_attributes":{
        "ehars_uid":"ID_CEC-19-0422|ST_2|CODE_15058|SX_M|RISK_3|AGE_24|SES_NA|SCO_1|CD4_1|DRUG_NA|MET_NA|APP_NA|RES_1|REC_0|VEN_NA|CL_720|NAT_mex|2019-10-02",
        "ST":"ST_2",
        "RISK":"RISK_3",
        "MET":"MET_NA",
        "NAT":"NAT_mex"
      }
    },
    {
      "id":"ID_CEC-21-4492|ST_2|CODE_15058|SX_M|RISK_3|AGE_23|SES_1|SCO_2|CD4_1|DRUG_0|MET_NA|APP_0|RES_1|REC_0|VEN_0|CL_720|NAT_mex|2021-08-06",
      "cluster":502,
      "patient_attributes":{
        "ehars_uid":"ID_CEC-21-4492|ST_2|CODE_15058|SX_M|RISK_3|AGE_23|SES_1|SCO_2|CD4_1|DRUG_0|MET_NA|APP_0|RES_1|REC_0|VEN_0|CL_720|NAT_mex|2021-08-06",
        "ST":"ST_2",
        "RISK":"RISK_3",
        "MET":"MET_NA",
        "NAT":"NAT_mex"
      }
    },
    {
      "id":"ID_CEC-19-0427|ST_2|CODE_15033|SX_M|RISK_NA|AGE_25|SES_NA|SCO_NA|CD4_2|DRUG_NA|MET_NA|APP_NA|RES_2|REC_0|VEN_NA|CL_721|NAT_NA|2019-10-02",
      "cluster":503,
      "patient_attributes":{
        "ehars_uid":"ID_CEC-19-0427|ST_2|CODE_15033|SX_M|RISK_NA|AGE_25|SES_NA|SCO_NA|CD4_2|DRUG_NA|MET_NA|APP_NA|RES_2|REC_0|VEN_NA|CL_721|NAT_NA|2019-10-02",
        "ST":"ST_2",
        "RISK":"RISK_NA",
        "MET":"MET_NA",
        "NAT":"NAT_NA"
      }
    },
    {
      "id":"ID_CEC-21-5652|ST_1|CODE_09015|SX_M|RISK_3|AGE_29|SES_2|SCO_2|CD4_2|DRUG_1|MET_NA|APP_0|RES_2|REC_1|VEN_0|CL_721|NAT_mex|2021-11-23",
      "cluster":503,
      "patient_attributes":{
        "ehars_uid":"ID_CEC-21-5652|ST_1|CODE_09015|SX_M|RISK_3|AGE_29|SES_2|SCO_2|CD4_2|DRUG_1|MET_NA|APP_0|RES_2|REC_1|VEN_0|CL_721|NAT_mex|2021-11-23",
        "ST":"ST_1",
        "RISK":"RISK_3",
        "MET":"MET_NA",
        "NAT":"NAT_mex"
      }
    },
    {
      "id":"ID_CEC-19-0432|ST_1|CODE_09007|SX_M|RISK_NA|AGE_35|SES_NA|SCO_NA|CD4_2|DRUG_NA|MET_NA|APP_NA|RES_1|REC_0|VEN_NA|CL_378|NAT_NA|2019-10-02",
      "cluster":504,
      "patient_attributes":{
        "ehars_uid":"ID_CEC-19-0432|ST_1|CODE_09007|SX_M|RISK_NA|AGE_35|SES_NA|SCO_NA|CD4_2|DRUG_NA|MET_NA|APP_NA|RES_1|REC_0|VEN_NA|CL_378|NAT_NA|2019-10-02",
        "ST":"ST_1",
        "RISK":"RISK_NA",
        "MET":"MET_NA",
        "NAT":"NAT_NA"
      }
    },
    {
      "id":"ID_CEC-22-9205|ST_1|CODE_09003|SX_M|RISK_NA|AGE_28|SES_NA|SCO_NA|CD4_1|DRUG_NA|MET_NA|APP_NA|RES_1|REC_0|VEN_NA|CL_378|NAT_NA|2022-10-04",
      "cluster":504,
      "patient_attributes":{
        "ehars_uid":"ID_CEC-22-9205|ST_1|CODE_09003|SX_M|RISK_NA|AGE_28|SES_NA|SCO_NA|CD4_1|DRUG_NA|MET_NA|APP_NA|RES_1|REC_0|VEN_NA|CL_378|NAT_NA|2022-10-04",
        "ST":"ST_1",
        "RISK":"RISK_NA",
        "MET":"MET_NA",
        "NAT":"NAT_NA"
      }
    },
    {
      "id":"ID_CEC-21-3899|ST_1|CODE_09005|SX_M|RISK_3|AGE_25|SES_2|SCO_2|CD4_1|DRUG_0|MET_NA|APP_0|RES_2|REC_0|VEN_0|CL_722|NAT_mex|2021-06-07",
      "cluster":505,
      "patient_attributes":{
        "ehars_uid":"ID_CEC-21-3899|ST_1|CODE_09005|SX_M|RISK_3|AGE_25|SES_2|SCO_2|CD4_1|DRUG_0|MET_NA|APP_0|RES_2|REC_0|VEN_0|CL_722|NAT_mex|2021-06-07",
        "ST":"ST_1",
        "RISK":"RISK_3",
        "MET":"MET_NA",
        "NAT":"NAT_mex"
      }
    },
    {
      "id":"ID_CEC-19-0445|ST_1|CODE_09005|SX_M|RISK_NA|AGE_25|SES_NA|SCO_NA|CD4_1|DRUG_NA|MET_NA|APP_NA|RES_2|REC_0|VEN_NA|CL_722|NAT_NA|2019-10-03",
      "cluster":505,
      "patient_attributes":{
        "ehars_uid":"ID_CEC-19-0445|ST_1|CODE_09005|SX_M|RISK_NA|AGE_25|SES_NA|SCO_NA|CD4_1|DRUG_NA|MET_NA|APP_NA|RES_2|REC_0|VEN_NA|CL_722|NAT_NA|2019-10-03",
        "ST":"ST_1",
        "RISK":"RISK_NA",
        "MET":"MET_NA",
        "NAT":"NAT_NA"
      }
    },
    {
      "id":"ID_CEC-20-1098|ST_1|CODE_09015|SX_M|RISK_NA|AGE_31|SES_NA|SCO_NA|CD4_1|DRUG_NA|MET_NA|APP_NA|RES_1|REC_0|VEN_NA|CL_167|NAT_NA|2020-08-07",
      "cluster":506,
      "patient_attributes":{
        "ehars_uid":"ID_CEC-20-1098|ST_1|CODE_09015|SX_M|RISK_NA|AGE_31|SES_NA|SCO_NA|CD4_1|DRUG_NA|MET_NA|APP_NA|RES_1|REC_0|VEN_NA|CL_167|NAT_NA|2020-08-07",
        "ST":"ST_1",
        "RISK":"RISK_NA",
        "MET":"MET_NA",
        "NAT":"NAT_NA"
      }
    },
    {
      "id":"ID_CEC-19-0446|ST_1|CODE_09015|SX_M|RISK_NA|AGE_54|SES_NA|SCO_NA|CD4_1|DRUG_NA|MET_NA|APP_NA|RES_1|REC_0|VEN_NA|CL_167|NAT_NA|2019-10-03",
      "cluster":506,
      "patient_attributes":{
        "ehars_uid":"ID_CEC-19-0446|ST_1|CODE_09015|SX_M|RISK_NA|AGE_54|SES_NA|SCO_NA|CD4_1|DRUG_NA|MET_NA|APP_NA|RES_1|REC_0|VEN_NA|CL_167|NAT_NA|2019-10-03",
        "ST":"ST_1",
        "RISK":"RISK_NA",
        "MET":"MET_NA",
        "NAT":"NAT_NA"
      }
    },
    {
      "id":"ID_CEC-19-0456|ST_1|CODE_09015|SX_M|RISK_NA|AGE_51|SES_NA|SCO_NA|CD4_2|DRUG_NA|MET_NA|APP_NA|RES_1|REC_0|VEN_NA|CL_139|NAT_NA|2019-10-04",
      "cluster":507,
      "patient_attributes":{
        "ehars_uid":"ID_CEC-19-0456|ST_1|CODE_09015|SX_M|RISK_NA|AGE_51|SES_NA|SCO_NA|CD4_2|DRUG_NA|MET_NA|APP_NA|RES_1|REC_0|VEN_NA|CL_139|NAT_NA|2019-10-04",
        "ST":"ST_1",
        "RISK":"RISK_NA",
        "MET":"MET_NA",
        "NAT":"NAT_NA"
      }
    },
    {
      "id":"ID_CEC-19-0611|ST_1|CODE_09015|SX_M|RISK_2|AGE_25|SES_2|SCO_2|CD4_3|DRUG_0|MET_NA|APP_0|RES_1|REC_0|VEN_0|CL_139|NAT_mex|2019-10-18",
      "cluster":507,
      "patient_attributes":{
        "ehars_uid":"ID_CEC-19-0611|ST_1|CODE_09015|SX_M|RISK_2|AGE_25|SES_2|SCO_2|CD4_3|DRUG_0|MET_NA|APP_0|RES_1|REC_0|VEN_0|CL_139|NAT_mex|2019-10-18",
        "ST":"ST_1",
        "RISK":"RISK_2",
        "MET":"MET_NA",
        "NAT":"NAT_mex"
      }
    },
    {
      "id":"ID_CEC-21-2333|ST_1|CODE_09012|SX_M|RISK_3|AGE_26|SES_2|SCO_2|CD4_2|DRUG_1|MET_1|APP_1|RES_1|REC_0|VEN_NA|CL_723|NAT_mex|2021-01-11",
      "cluster":508,
      "patient_attributes":{
        "ehars_uid":"ID_CEC-21-2333|ST_1|CODE_09012|SX_M|RISK_3|AGE_26|SES_2|SCO_2|CD4_2|DRUG_1|MET_1|APP_1|RES_1|REC_0|VEN_NA|CL_723|NAT_mex|2021-01-11",
        "ST":"ST_1",
        "RISK":"RISK_3",
        "MET":"MET_1",
        "NAT":"NAT_mex"
      }
    },
    {
      "id":"ID_CEC-19-0457|ST_1|CODE_09013|SX_M|RISK_NA|AGE_19|SES_NA|SCO_NA|CD4_1|DRUG_NA|MET_NA|APP_NA|RES_1|REC_0|VEN_NA|CL_723|NAT_NA|2019-10-04",
      "cluster":508,
      "patient_attributes":{
        "ehars_uid":"ID_CEC-19-0457|ST_1|CODE_09013|SX_M|RISK_NA|AGE_19|SES_NA|SCO_NA|CD4_1|DRUG_NA|MET_NA|APP_NA|RES_1|REC_0|VEN_NA|CL_723|NAT_NA|2019-10-04",
        "ST":"ST_1",
        "RISK":"RISK_NA",
        "MET":"MET_NA",
        "NAT":"NAT_NA"
      }
    },
    {
      "id":"ID_CEC-19-0458|ST_1|CODE_09012|SX_M|RISK_3|AGE_18|SES_2|SCO_2|CD4_1|DRUG_0|MET_NA|APP_NA|RES_1|REC_0|VEN_NA|CL_243|NAT_mex|2019-10-07",
      "cluster":509,
      "patient_attributes":{
        "ehars_uid":"ID_CEC-19-0458|ST_1|CODE_09012|SX_M|RISK_3|AGE_18|SES_2|SCO_2|CD4_1|DRUG_0|MET_NA|APP_NA|RES_1|REC_0|VEN_NA|CL_243|NAT_mex|2019-10-07",
        "ST":"ST_1",
        "RISK":"RISK_3",
        "MET":"MET_NA",
        "NAT":"NAT_mex"
      }
    },
    {
      "id":"ID_CEC-19-0698|ST_1|CODE_09005|SX_M|RISK_NA|AGE_31|SES_NA|SCO_NA|CD4_2|DRUG_NA|MET_NA|APP_NA|RES_1|REC_0|VEN_NA|CL_243|NAT_NA|2019-10-30",
      "cluster":509,
      "patient_attributes":{
        "ehars_uid":"ID_CEC-19-0698|ST_1|CODE_09005|SX_M|RISK_NA|AGE_31|SES_NA|SCO_NA|CD4_2|DRUG_NA|MET_NA|APP_NA|RES_1|REC_0|VEN_NA|CL_243|NAT_NA|2019-10-30",
        "ST":"ST_1",
        "RISK":"RISK_NA",
        "MET":"MET_NA",
        "NAT":"NAT_NA"
      }
    },
    {
      "id":"ID_CEC-19-0468|ST_1|CODE_07106|SX_M|RISK_NA|AGE_30|SES_NA|SCO_NA|CD4_2|DRUG_NA|MET_NA|APP_NA|RES_1|REC_1|VEN_NA|CL_334|NAT_NA|2019-10-07",
      "cluster":510,
      "patient_attributes":{
        "ehars_uid":"ID_CEC-19-0468|ST_1|CODE_07106|SX_M|RISK_NA|AGE_30|SES_NA|SCO_NA|CD4_2|DRUG_NA|MET_NA|APP_NA|RES_1|REC_1|VEN_NA|CL_334|NAT_NA|2019-10-07",
        "ST":"ST_1",
        "RISK":"RISK_NA",
        "MET":"MET_NA",
        "NAT":"NAT_NA"
      }
    },
    {
      "id":"ID_CEC-20-2225|ST_1|CODE_09015|SX_M|RISK_3|AGE_27|SES_2|SCO_2|CD4_1|DRUG_1|MET_NA|APP_1|RES_2|REC_0|VEN_0|CL_334|NAT_mex|2020-12-08",
      "cluster":510,
      "patient_attributes":{
        "ehars_uid":"ID_CEC-20-2225|ST_1|CODE_09015|SX_M|RISK_3|AGE_27|SES_2|SCO_2|CD4_1|DRUG_1|MET_NA|APP_1|RES_2|REC_0|VEN_0|CL_334|NAT_mex|2020-12-08",
        "ST":"ST_1",
        "RISK":"RISK_3",
        "MET":"MET_NA",
        "NAT":"NAT_mex"
      }
    },
    {
      "id":"ID_CEC-21-2818|ST_2|CODE_15013|SX_M|RISK_3|AGE_32|SES_2|SCO_3|CD4_2|DRUG_1|MET_1|APP_1|RES_1|REC_0|VEN_1|CL_725|NAT_mex|2021-03-02",
      "cluster":511,
      "patient_attributes":{
        "ehars_uid":"ID_CEC-21-2818|ST_2|CODE_15013|SX_M|RISK_3|AGE_32|SES_2|SCO_3|CD4_2|DRUG_1|MET_1|APP_1|RES_1|REC_0|VEN_1|CL_725|NAT_mex|2021-03-02",
        "ST":"ST_2",
        "RISK":"RISK_3",
        "MET":"MET_1",
        "NAT":"NAT_mex"
      }
    },
    {
      "id":"ID_CEC-19-0482|ST_2|CODE_15039|SX_M|RISK_NA|AGE_34|SES_NA|SCO_NA|CD4_2|DRUG_NA|MET_NA|APP_NA|RES_1|REC_0|VEN_NA|CL_725|NAT_NA|2019-10-08",
      "cluster":511,
      "patient_attributes":{
        "ehars_uid":"ID_CEC-19-0482|ST_2|CODE_15039|SX_M|RISK_NA|AGE_34|SES_NA|SCO_NA|CD4_2|DRUG_NA|MET_NA|APP_NA|RES_1|REC_0|VEN_NA|CL_725|NAT_NA|2019-10-08",
        "ST":"ST_2",
        "RISK":"RISK_NA",
        "MET":"MET_NA",
        "NAT":"NAT_NA"
      }
    },
    {
      "id":"ID_CEC-19-0489|ST_1|CODE_09012|SX_M|RISK_NA|AGE_22|SES_NA|SCO_NA|CD4_2|DRUG_NA|MET_NA|APP_NA|RES_1|REC_0|VEN_NA|CL_724|NAT_NA|2019-10-09",
      "cluster":512,
      "patient_attributes":{
        "ehars_uid":"ID_CEC-19-0489|ST_1|CODE_09012|SX_M|RISK_NA|AGE_22|SES_NA|SCO_NA|CD4_2|DRUG_NA|MET_NA|APP_NA|RES_1|REC_0|VEN_NA|CL_724|NAT_NA|2019-10-09",
        "ST":"ST_1",
        "RISK":"RISK_NA",
        "MET":"MET_NA",
        "NAT":"NAT_NA"
      }
    },
    {
      "id":"ID_CEC-21-5451|ST_1|CODE_09012|SX_M|RISK_3|AGE_32|SES_1|SCO_3|CD4_2|DRUG_1|MET_NA|APP_1|RES_1|REC_0|VEN_0|CL_724|NAT_col|2021-11-04",
      "cluster":512,
      "patient_attributes":{
        "ehars_uid":"ID_CEC-21-5451|ST_1|CODE_09012|SX_M|RISK_3|AGE_32|SES_1|SCO_3|CD4_2|DRUG_1|MET_NA|APP_1|RES_1|REC_0|VEN_0|CL_724|NAT_col|2021-11-04",
        "ST":"ST_1",
        "RISK":"RISK_3",
        "MET":"MET_NA",
        "NAT":"NAT_col"
      }
    },
    {
      "id":"ID_CEC-21-2696|ST_1|CODE_09016|SX_M|RISK_3|AGE_22|SES_2|SCO_2|CD4_2|DRUG_0|MET_NA|APP_0|RES_1|REC_0|VEN_0|CL_727|NAT_mex|2021-02-18",
      "cluster":513,
      "patient_attributes":{
        "ehars_uid":"ID_CEC-21-2696|ST_1|CODE_09016|SX_M|RISK_3|AGE_22|SES_2|SCO_2|CD4_2|DRUG_0|MET_NA|APP_0|RES_1|REC_0|VEN_0|CL_727|NAT_mex|2021-02-18",
        "ST":"ST_1",
        "RISK":"RISK_3",
        "MET":"MET_NA",
        "NAT":"NAT_mex"
      }
    },
    {
      "id":"ID_CEC-19-0504|ST_2|CODE_15122|SX_M|RISK_NA|AGE_22|SES_NA|SCO_NA|CD4_2|DRUG_NA|MET_NA|APP_NA|RES_1|REC_0|VEN_NA|CL_727|NAT_NA|2019-10-09",
      "cluster":513,
      "patient_attributes":{
        "ehars_uid":"ID_CEC-19-0504|ST_2|CODE_15122|SX_M|RISK_NA|AGE_22|SES_NA|SCO_NA|CD4_2|DRUG_NA|MET_NA|APP_NA|RES_1|REC_0|VEN_NA|CL_727|NAT_NA|2019-10-09",
        "ST":"ST_2",
        "RISK":"RISK_NA",
        "MET":"MET_NA",
        "NAT":"NAT_NA"
      }
    },
    {
      "id":"ID_CEC-19-0511|ST_2|CODE_15104|SX_M|RISK_NA|AGE_32|SES_NA|SCO_NA|CD4_2|DRUG_NA|MET_NA|APP_NA|RES_1|REC_0|VEN_NA|CL_NA|NAT_NA|2019-10-09",
      "cluster":514,
      "patient_attributes":{
        "ehars_uid":"ID_CEC-19-0511|ST_2|CODE_15104|SX_M|RISK_NA|AGE_32|SES_NA|SCO_NA|CD4_2|DRUG_NA|MET_NA|APP_NA|RES_1|REC_0|VEN_NA|CL_NA|NAT_NA|2019-10-09",
        "ST":"ST_2",
        "RISK":"RISK_NA",
        "MET":"MET_NA",
        "NAT":"NAT_NA"
      }
    },
    {
      "id":"ID_CEC-21-4374|ST_1|CODE_09005|SX_M|RISK_3|AGE_25|SES_2|SCO_2|CD4_2|DRUG_0|MET_NA|APP_0|RES_1|REC_0|VEN_0|CL_NA|NAT_mex|2021-07-20",
      "cluster":514,
      "patient_attributes":{
        "ehars_uid":"ID_CEC-21-4374|ST_1|CODE_09005|SX_M|RISK_3|AGE_25|SES_2|SCO_2|CD4_2|DRUG_0|MET_NA|APP_0|RES_1|REC_0|VEN_0|CL_NA|NAT_mex|2021-07-20",
        "ST":"ST_1",
        "RISK":"RISK_3",
        "MET":"MET_NA",
        "NAT":"NAT_mex"
      }
    },
    {
      "id":"ID_CEC-19-0525|ST_1|CODE_07106|SX_M|RISK_NA|AGE_55|SES_NA|SCO_NA|CD4_1|DRUG_NA|MET_NA|APP_NA|RES_2|REC_0|VEN_NA|CL_728|NAT_NA|2019-10-11",
      "cluster":515,
      "patient_attributes":{
        "ehars_uid":"ID_CEC-19-0525|ST_1|CODE_07106|SX_M|RISK_NA|AGE_55|SES_NA|SCO_NA|CD4_1|DRUG_NA|MET_NA|APP_NA|RES_2|REC_0|VEN_NA|CL_728|NAT_NA|2019-10-11",
        "ST":"ST_1",
        "RISK":"RISK_NA",
        "MET":"MET_NA",
        "NAT":"NAT_NA"
      }
    },
    {
      "id":"ID_CEC-21-2681|ST_1|CODE_09007|SX_M|RISK_3|AGE_64|SES_2|SCO_3|CD4_1|DRUG_0|MET_NA|APP_0|RES_2|REC_0|VEN_0|CL_728|NAT_mex|2021-02-17",
      "cluster":515,
      "patient_attributes":{
        "ehars_uid":"ID_CEC-21-2681|ST_1|CODE_09007|SX_M|RISK_3|AGE_64|SES_2|SCO_3|CD4_1|DRUG_0|MET_NA|APP_0|RES_2|REC_0|VEN_0|CL_728|NAT_mex|2021-02-17",
        "ST":"ST_1",
        "RISK":"RISK_3",
        "MET":"MET_NA",
        "NAT":"NAT_mex"
      }
    },
    {
      "id":"ID_CEC-19-0537|ST_1|CODE_09005|SX_M|RISK_NA|AGE_23|SES_NA|SCO_NA|CD4_2|DRUG_NA|MET_NA|APP_NA|RES_1|REC_0|VEN_NA|CL_207|NAT_NA|2019-10-11",
      "cluster":516,
      "patient_attributes":{
        "ehars_uid":"ID_CEC-19-0537|ST_1|CODE_09005|SX_M|RISK_NA|AGE_23|SES_NA|SCO_NA|CD4_2|DRUG_NA|MET_NA|APP_NA|RES_1|REC_0|VEN_NA|CL_207|NAT_NA|2019-10-11",
        "ST":"ST_1",
        "RISK":"RISK_NA",
        "MET":"MET_NA",
        "NAT":"NAT_NA"
      }
    },
    {
      "id":"ID_CEC-19-0538|ST_1|CODE_09005|SX_M|RISK_NA|AGE_23|SES_NA|SCO_NA|CD4_2|DRUG_NA|MET_NA|APP_NA|RES_1|REC_1|VEN_NA|CL_207|NAT_NA|2019-10-11",
      "cluster":516,
      "patient_attributes":{
        "ehars_uid":"ID_CEC-19-0538|ST_1|CODE_09005|SX_M|RISK_NA|AGE_23|SES_NA|SCO_NA|CD4_2|DRUG_NA|MET_NA|APP_NA|RES_1|REC_1|VEN_NA|CL_207|NAT_NA|2019-10-11",
        "ST":"ST_1",
        "RISK":"RISK_NA",
        "MET":"MET_NA",
        "NAT":"NAT_NA"
      }
    },
    {
      "id":"ID_CEC-19-0543|ST_2|CODE_15031|SX_M|RISK_NA|AGE_21|SES_NA|SCO_NA|CD4_1|DRUG_NA|MET_NA|APP_NA|RES_1|REC_0|VEN_NA|CL_198|NAT_NA|2019-10-11",
      "cluster":517,
      "patient_attributes":{
        "ehars_uid":"ID_CEC-19-0543|ST_2|CODE_15031|SX_M|RISK_NA|AGE_21|SES_NA|SCO_NA|CD4_1|DRUG_NA|MET_NA|APP_NA|RES_1|REC_0|VEN_NA|CL_198|NAT_NA|2019-10-11",
        "ST":"ST_2",
        "RISK":"RISK_NA",
        "MET":"MET_NA",
        "NAT":"NAT_NA"
      }
    },
    {
      "id":"ID_CEC-20-0916|ST_1|CODE_09007|SX_M|RISK_3|AGE_52|SES_1|SCO_2|CD4_1|DRUG_0|MET_NA|APP_NA|RES_1|REC_0|VEN_NA|CL_198|NAT_mex|2020-07-14",
      "cluster":517,
      "patient_attributes":{
        "ehars_uid":"ID_CEC-20-0916|ST_1|CODE_09007|SX_M|RISK_3|AGE_52|SES_1|SCO_2|CD4_1|DRUG_0|MET_NA|APP_NA|RES_1|REC_0|VEN_NA|CL_198|NAT_mex|2020-07-14",
        "ST":"ST_1",
        "RISK":"RISK_3",
        "MET":"MET_NA",
        "NAT":"NAT_mex"
      }
    },
    {
      "id":"ID_CEC-19-0557|ST_1|CODE_09005|SX_M|RISK_NA|AGE_44|SES_NA|SCO_NA|CD4_1|DRUG_NA|MET_NA|APP_NA|RES_1|REC_0|VEN_NA|CL_56|NAT_NA|2019-10-16",
      "cluster":518,
      "patient_attributes":{
        "ehars_uid":"ID_CEC-19-0557|ST_1|CODE_09005|SX_M|RISK_NA|AGE_44|SES_NA|SCO_NA|CD4_1|DRUG_NA|MET_NA|APP_NA|RES_1|REC_0|VEN_NA|CL_56|NAT_NA|2019-10-16",
        "ST":"ST_1",
        "RISK":"RISK_NA",
        "MET":"MET_NA",
        "NAT":"NAT_NA"
      }
    },
    {
      "id":"ID_CEC-21-5871|ST_2|CODE_15033|SX_M|RISK_3|AGE_25|SES_1|SCO_2|CD4_2|DRUG_1|MET_NA|APP_0|RES_1|REC_0|VEN_1|CL_56|NAT_mex|2021-12-08",
      "cluster":518,
      "patient_attributes":{
        "ehars_uid":"ID_CEC-21-5871|ST_2|CODE_15033|SX_M|RISK_3|AGE_25|SES_1|SCO_2|CD4_2|DRUG_1|MET_NA|APP_0|RES_1|REC_0|VEN_1|CL_56|NAT_mex|2021-12-08",
        "ST":"ST_2",
        "RISK":"RISK_3",
        "MET":"MET_NA",
        "NAT":"NAT_mex"
      }
    },
    {
      "id":"ID_CEC-21-2639|ST_1|CODE_09007|SX_M|RISK_3|AGE_36|SES_2|SCO_3|CD4_1|DRUG_1|MET_1|APP_1|RES_1|REC_0|VEN_1|CL_731|NAT_mex|2021-02-11",
      "cluster":519,
      "patient_attributes":{
        "ehars_uid":"ID_CEC-21-2639|ST_1|CODE_09007|SX_M|RISK_3|AGE_36|SES_2|SCO_3|CD4_1|DRUG_1|MET_1|APP_1|RES_1|REC_0|VEN_1|CL_731|NAT_mex|2021-02-11",
        "ST":"ST_1",
        "RISK":"RISK_3",
        "MET":"MET_1",
        "NAT":"NAT_mex"
      }
    },
    {
      "id":"ID_CEC-19-0566|ST_1|CODE_09013|SX_M|RISK_3|AGE_31|SES_1|SCO_2|CD4_1|DRUG_0|MET_NA|APP_0|RES_1|REC_0|VEN_0|CL_731|NAT_mex|2019-10-16",
      "cluster":519,
      "patient_attributes":{
        "ehars_uid":"ID_CEC-19-0566|ST_1|CODE_09013|SX_M|RISK_3|AGE_31|SES_1|SCO_2|CD4_1|DRUG_0|MET_NA|APP_0|RES_1|REC_0|VEN_0|CL_731|NAT_mex|2019-10-16",
        "ST":"ST_1",
        "RISK":"RISK_3",
        "MET":"MET_NA",
        "NAT":"NAT_mex"
      }
    },
    {
      "id":"ID_CEC-22-9013|ST_1|CODE_09016|SX_M|RISK_NA|AGE_53|SES_NA|SCO_NA|CD4_1|DRUG_NA|MET_NA|APP_NA|RES_1|REC_0|VEN_NA|CL_733|NAT_NA|2022-09-20",
      "cluster":520,
      "patient_attributes":{
        "ehars_uid":"ID_CEC-22-9013|ST_1|CODE_09016|SX_M|RISK_NA|AGE_53|SES_NA|SCO_NA|CD4_1|DRUG_NA|MET_NA|APP_NA|RES_1|REC_0|VEN_NA|CL_733|NAT_NA|2022-09-20",
        "ST":"ST_1",
        "RISK":"RISK_NA",
        "MET":"MET_NA",
        "NAT":"NAT_NA"
      }
    },
    {
      "id":"ID_CEC-19-0571|ST_1|CODE_09016|SX_M|RISK_NA|AGE_36|SES_NA|SCO_NA|CD4_2|DRUG_NA|MET_NA|APP_NA|RES_1|REC_0|VEN_NA|CL_733|NAT_NA|2019-10-16",
      "cluster":520,
      "patient_attributes":{
        "ehars_uid":"ID_CEC-19-0571|ST_1|CODE_09016|SX_M|RISK_NA|AGE_36|SES_NA|SCO_NA|CD4_2|DRUG_NA|MET_NA|APP_NA|RES_1|REC_0|VEN_NA|CL_733|NAT_NA|2019-10-16",
        "ST":"ST_1",
        "RISK":"RISK_NA",
        "MET":"MET_NA",
        "NAT":"NAT_NA"
      }
    },
    {
      "id":"ID_CEC-19-0932|ST_1|CODE_09004|SX_M|RISK_NA|AGE_24|SES_NA|SCO_NA|CD4_1|DRUG_NA|MET_NA|APP_NA|RES_6|REC_0|VEN_NA|CL_349|NAT_NA|2019-11-27",
      "cluster":521,
      "patient_attributes":{
        "ehars_uid":"ID_CEC-19-0932|ST_1|CODE_09004|SX_M|RISK_NA|AGE_24|SES_NA|SCO_NA|CD4_1|DRUG_NA|MET_NA|APP_NA|RES_6|REC_0|VEN_NA|CL_349|NAT_NA|2019-11-27",
        "ST":"ST_1",
        "RISK":"RISK_NA",
        "MET":"MET_NA",
        "NAT":"NAT_NA"
      }
    },
    {
      "id":"ID_CEC-19-0573|ST_2|CODE_15037|SX_M|RISK_NA|AGE_19|SES_NA|SCO_NA|CD4_1|DRUG_NA|MET_NA|APP_NA|RES_2|REC_0|VEN_NA|CL_349|NAT_NA|2019-10-16",
      "cluster":521,
      "patient_attributes":{
        "ehars_uid":"ID_CEC-19-0573|ST_2|CODE_15037|SX_M|RISK_NA|AGE_19|SES_NA|SCO_NA|CD4_1|DRUG_NA|MET_NA|APP_NA|RES_2|REC_0|VEN_NA|CL_349|NAT_NA|2019-10-16",
        "ST":"ST_2",
        "RISK":"RISK_NA",
        "MET":"MET_NA",
        "NAT":"NAT_NA"
      }
    },
    {
      "id":"ID_CEC-19-0575|ST_1|CODE_09015|SX_M|RISK_NA|AGE_30|SES_NA|SCO_NA|CD4_1|DRUG_NA|MET_NA|APP_NA|RES_3|REC_0|VEN_NA|CL_314|NAT_NA|2019-10-16",
      "cluster":522,
      "patient_attributes":{
        "ehars_uid":"ID_CEC-19-0575|ST_1|CODE_09015|SX_M|RISK_NA|AGE_30|SES_NA|SCO_NA|CD4_1|DRUG_NA|MET_NA|APP_NA|RES_3|REC_0|VEN_NA|CL_314|NAT_NA|2019-10-16",
        "ST":"ST_1",
        "RISK":"RISK_NA",
        "MET":"MET_NA",
        "NAT":"NAT_NA"
      }
    },
    {
      "id":"ID_CEC-20-2118|ST_1|CODE_09014|SX_M|RISK_3|AGE_45|SES_2|SCO_3|CD4_1|DRUG_1|MET_NA|APP_1|RES_3|REC_0|VEN_1|CL_314|NAT_mex|2020-11-27",
      "cluster":522,
      "patient_attributes":{
        "ehars_uid":"ID_CEC-20-2118|ST_1|CODE_09014|SX_M|RISK_3|AGE_45|SES_2|SCO_3|CD4_1|DRUG_1|MET_NA|APP_1|RES_3|REC_0|VEN_1|CL_314|NAT_mex|2020-11-27",
        "ST":"ST_1",
        "RISK":"RISK_3",
        "MET":"MET_NA",
        "NAT":"NAT_mex"
      }
    },
    {
      "id":"ID_CEC-22-9865|ST_1|CODE_09007|SX_M|RISK_3|AGE_19|SES_1|SCO_3|CD4_2|DRUG_1|MET_NA|APP_1|RES_2|REC_1|VEN_1|CL_1252|NAT_mex|2022-12-14",
      "cluster":523,
      "patient_attributes":{
        "ehars_uid":"ID_CEC-22-9865|ST_1|CODE_09007|SX_M|RISK_3|AGE_19|SES_1|SCO_3|CD4_2|DRUG_1|MET_NA|APP_1|RES_2|REC_1|VEN_1|CL_1252|NAT_mex|2022-12-14",
        "ST":"ST_1",
        "RISK":"RISK_3",
        "MET":"MET_NA",
        "NAT":"NAT_mex"
      }
    },
    {
      "id":"ID_CEC-19-0582|ST_1|CODE_09012|SX_M|RISK_NA|AGE_19|SES_NA|SCO_NA|CD4_2|DRUG_NA|MET_NA|APP_NA|RES_1|REC_0|VEN_NA|CL_1252|NAT_NA|2019-10-16",
      "cluster":523,
      "patient_attributes":{
        "ehars_uid":"ID_CEC-19-0582|ST_1|CODE_09012|SX_M|RISK_NA|AGE_19|SES_NA|SCO_NA|CD4_2|DRUG_NA|MET_NA|APP_NA|RES_1|REC_0|VEN_NA|CL_1252|NAT_NA|2019-10-16",
        "ST":"ST_1",
        "RISK":"RISK_NA",
        "MET":"MET_NA",
        "NAT":"NAT_NA"
      }
    },
    {
      "id":"ID_CEC-19-0602|ST_1|CODE_09007|SX_M|RISK_3|AGE_35|SES_2|SCO_1|CD4_1|DRUG_0|MET_NA|APP_0|RES_2|REC_0|VEN_NA|CL_NA|NAT_mex|2019-10-18",
      "cluster":524,
      "patient_attributes":{
        "ehars_uid":"ID_CEC-19-0602|ST_1|CODE_09007|SX_M|RISK_3|AGE_35|SES_2|SCO_1|CD4_1|DRUG_0|MET_NA|APP_0|RES_2|REC_0|VEN_NA|CL_NA|NAT_mex|2019-10-18",
        "ST":"ST_1",
        "RISK":"RISK_3",
        "MET":"MET_NA",
        "NAT":"NAT_mex"
      }
    },
    {
      "id":"ID_CEC-20-1811|ST_1|CODE_09007|SX_M|RISK_3|AGE_37|SES_2|SCO_3|CD4_2|DRUG_0|MET_NA|APP_0|RES_2|REC_0|VEN_0|CL_NA|NAT_mex|2020-10-22",
      "cluster":524,
      "patient_attributes":{
        "ehars_uid":"ID_CEC-20-1811|ST_1|CODE_09007|SX_M|RISK_3|AGE_37|SES_2|SCO_3|CD4_2|DRUG_0|MET_NA|APP_0|RES_2|REC_0|VEN_0|CL_NA|NAT_mex|2020-10-22",
        "ST":"ST_1",
        "RISK":"RISK_3",
        "MET":"MET_NA",
        "NAT":"NAT_mex"
      }
    },
    {
      "id":"ID_CEC-19-0610|ST_1|CODE_09007|SX_M|RISK_3|AGE_25|SES_2|SCO_2|CD4_1|DRUG_0|MET_NA|APP_0|RES_2|REC_0|VEN_0|CL_763|NAT_mex|2019-10-18",
      "cluster":525,
      "patient_attributes":{
        "ehars_uid":"ID_CEC-19-0610|ST_1|CODE_09007|SX_M|RISK_3|AGE_25|SES_2|SCO_2|CD4_1|DRUG_0|MET_NA|APP_0|RES_2|REC_0|VEN_0|CL_763|NAT_mex|2019-10-18",
        "ST":"ST_1",
        "RISK":"RISK_3",
        "MET":"MET_NA",
        "NAT":"NAT_mex"
      }
    },
    {
      "id":"ID_CEC-21-3151|ST_1|CODE_09007|SX_M|RISK_3|AGE_41|SES_2|SCO_2|CD4_2|DRUG_1|MET_NA|APP_1|RES_1|REC_0|VEN_1|CL_763|NAT_mex|2021-03-30",
      "cluster":525,
      "patient_attributes":{
        "ehars_uid":"ID_CEC-21-3151|ST_1|CODE_09007|SX_M|RISK_3|AGE_41|SES_2|SCO_2|CD4_2|DRUG_1|MET_NA|APP_1|RES_1|REC_0|VEN_1|CL_763|NAT_mex|2021-03-30",
        "ST":"ST_1",
        "RISK":"RISK_3",
        "MET":"MET_NA",
        "NAT":"NAT_mex"
      }
    },
    {
      "id":"ID_CEC-19-0614|ST_1|CODE_09007|SX_M|RISK_3|AGE_52|SES_2|SCO_2|CD4_1|DRUG_1|MET_NA|APP_0|RES_1|REC_0|VEN_0|CL_287|NAT_mex|2019-10-18",
      "cluster":526,
      "patient_attributes":{
        "ehars_uid":"ID_CEC-19-0614|ST_1|CODE_09007|SX_M|RISK_3|AGE_52|SES_2|SCO_2|CD4_1|DRUG_1|MET_NA|APP_0|RES_1|REC_0|VEN_0|CL_287|NAT_mex|2019-10-18",
        "ST":"ST_1",
        "RISK":"RISK_3",
        "MET":"MET_NA",
        "NAT":"NAT_mex"
      }
    },
    {
      "id":"ID_CEC-19-0982|ST_1|CODE_09007|SX_M|RISK_NA|AGE_29|SES_NA|SCO_NA|CD4_2|DRUG_NA|MET_NA|APP_NA|RES_1|REC_0|VEN_NA|CL_287|NAT_NA|2019-12-04",
      "cluster":526,
      "patient_attributes":{
        "ehars_uid":"ID_CEC-19-0982|ST_1|CODE_09007|SX_M|RISK_NA|AGE_29|SES_NA|SCO_NA|CD4_2|DRUG_NA|MET_NA|APP_NA|RES_1|REC_0|VEN_NA|CL_287|NAT_NA|2019-12-04",
        "ST":"ST_1",
        "RISK":"RISK_NA",
        "MET":"MET_NA",
        "NAT":"NAT_NA"
      }
    },
    {
      "id":"ID_CEC-19-0621|ST_1|CODE_09007|SX_M|RISK_3|AGE_22|SES_2|SCO_2|CD4_2|DRUG_1|MET_NA|APP_1|RES_1|REC_1|VEN_0|CL_434|NAT_mex|2019-10-22",
      "cluster":527,
      "patient_attributes":{
        "ehars_uid":"ID_CEC-19-0621|ST_1|CODE_09007|SX_M|RISK_3|AGE_22|SES_2|SCO_2|CD4_2|DRUG_1|MET_NA|APP_1|RES_1|REC_1|VEN_0|CL_434|NAT_mex|2019-10-22",
        "ST":"ST_1",
        "RISK":"RISK_3",
        "MET":"MET_NA",
        "NAT":"NAT_mex"
      }
    },
    {
      "id":"ID_CEC-21-4529|ST_1|CODE_09007|SX_M|RISK_3|AGE_27|SES_2|SCO_2|CD4_1|DRUG_NA|MET_NA|APP_NA|RES_1|REC_0|VEN_1|CL_434|NAT_mex|2021-08-10",
      "cluster":527,
      "patient_attributes":{
        "ehars_uid":"ID_CEC-21-4529|ST_1|CODE_09007|SX_M|RISK_3|AGE_27|SES_2|SCO_2|CD4_1|DRUG_NA|MET_NA|APP_NA|RES_1|REC_0|VEN_1|CL_434|NAT_mex|2021-08-10",
        "ST":"ST_1",
        "RISK":"RISK_3",
        "MET":"MET_NA",
        "NAT":"NAT_mex"
      }
    },
    {
      "id":"ID_CEC-22-7657|ST_1|CODE_09015|SX_M|RISK_3|AGE_28|SES_1|SCO_2|CD4_1|DRUG_1|MET_NA|APP_1|RES_1|REC_0|VEN_1|CL_109|NAT_mex|2022-05-24",
      "cluster":528,
      "patient_attributes":{
        "ehars_uid":"ID_CEC-22-7657|ST_1|CODE_09015|SX_M|RISK_3|AGE_28|SES_1|SCO_2|CD4_1|DRUG_1|MET_NA|APP_1|RES_1|REC_0|VEN_1|CL_109|NAT_mex|2022-05-24",
        "ST":"ST_1",
        "RISK":"RISK_3",
        "MET":"MET_NA",
        "NAT":"NAT_mex"
      }
    },
    {
      "id":"ID_CEC-19-0626|ST_2|CODE_15033|SX_M|RISK_NA|AGE_24|SES_NA|SCO_NA|CD4_2|DRUG_NA|MET_NA|APP_NA|RES_1|REC_0|VEN_NA|CL_109|NAT_NA|2019-10-23",
      "cluster":528,
      "patient_attributes":{
        "ehars_uid":"ID_CEC-19-0626|ST_2|CODE_15033|SX_M|RISK_NA|AGE_24|SES_NA|SCO_NA|CD4_2|DRUG_NA|MET_NA|APP_NA|RES_1|REC_0|VEN_NA|CL_109|NAT_NA|2019-10-23",
        "ST":"ST_2",
        "RISK":"RISK_NA",
        "MET":"MET_NA",
        "NAT":"NAT_NA"
      }
    },
    {
      "id":"ID_CEC-19-0627|ST_1|CODE_09007|SX_M|RISK_NA|AGE_19|SES_NA|SCO_NA|CD4_1|DRUG_NA|MET_NA|APP_NA|RES_1|REC_0|VEN_NA|CL_735|NAT_NA|2019-10-23",
      "cluster":529,
      "patient_attributes":{
        "ehars_uid":"ID_CEC-19-0627|ST_1|CODE_09007|SX_M|RISK_NA|AGE_19|SES_NA|SCO_NA|CD4_1|DRUG_NA|MET_NA|APP_NA|RES_1|REC_0|VEN_NA|CL_735|NAT_NA|2019-10-23",
        "ST":"ST_1",
        "RISK":"RISK_NA",
        "MET":"MET_NA",
        "NAT":"NAT_NA"
      }
    },
    {
      "id":"ID_CEC-22-8675|ST_2|CODE_15070|SX_M|RISK_3|AGE_31|SES_2|SCO_2|CD4_1|DRUG_0|MET_NA|APP_1|RES_1|REC_0|VEN_1|CL_735|NAT_mex|2022-08-18",
      "cluster":529,
      "patient_attributes":{
        "ehars_uid":"ID_CEC-22-8675|ST_2|CODE_15070|SX_M|RISK_3|AGE_31|SES_2|SCO_2|CD4_1|DRUG_0|MET_NA|APP_1|RES_1|REC_0|VEN_1|CL_735|NAT_mex|2022-08-18",
        "ST":"ST_2",
        "RISK":"RISK_3",
        "MET":"MET_NA",
        "NAT":"NAT_mex"
      }
    },
    {
      "id":"ID_CEC-19-0651|ST_1|CODE_09005|SX_M|RISK_NA|AGE_27|SES_NA|SCO_NA|CD4_2|DRUG_NA|MET_NA|APP_NA|RES_1|REC_0|VEN_NA|CL_NA|NAT_NA|2019-10-23",
      "cluster":530,
      "patient_attributes":{
        "ehars_uid":"ID_CEC-19-0651|ST_1|CODE_09005|SX_M|RISK_NA|AGE_27|SES_NA|SCO_NA|CD4_2|DRUG_NA|MET_NA|APP_NA|RES_1|REC_0|VEN_NA|CL_NA|NAT_NA|2019-10-23",
        "ST":"ST_1",
        "RISK":"RISK_NA",
        "MET":"MET_NA",
        "NAT":"NAT_NA"
      }
    },
    {
      "id":"ID_CEC-20-2102|ST_2|CODE_15099|SX_M|RISK_NA|AGE_25|SES_NA|SCO_NA|CD4_1|DRUG_NA|MET_NA|APP_NA|RES_1|REC_0|VEN_NA|CL_NA|NAT_NA|2020-11-26",
      "cluster":530,
      "patient_attributes":{
        "ehars_uid":"ID_CEC-20-2102|ST_2|CODE_15099|SX_M|RISK_NA|AGE_25|SES_NA|SCO_NA|CD4_1|DRUG_NA|MET_NA|APP_NA|RES_1|REC_0|VEN_NA|CL_NA|NAT_NA|2020-11-26",
        "ST":"ST_2",
        "RISK":"RISK_NA",
        "MET":"MET_NA",
        "NAT":"NAT_NA"
      }
    },
    {
      "id":"ID_CEC-19-0664|ST_1|CODE_09007|SX_M|RISK_NA|AGE_29|SES_NA|SCO_NA|CD4_3|DRUG_NA|MET_NA|APP_NA|RES_1|REC_1|VEN_NA|CL_738|NAT_NA|2019-10-25",
      "cluster":531,
      "patient_attributes":{
        "ehars_uid":"ID_CEC-19-0664|ST_1|CODE_09007|SX_M|RISK_NA|AGE_29|SES_NA|SCO_NA|CD4_3|DRUG_NA|MET_NA|APP_NA|RES_1|REC_1|VEN_NA|CL_738|NAT_NA|2019-10-25",
        "ST":"ST_1",
        "RISK":"RISK_NA",
        "MET":"MET_NA",
        "NAT":"NAT_NA"
      }
    },
    {
      "id":"ID_CEC-21-3459|ST_2|CODE_15037|SX_M|RISK_3|AGE_28|SES_2|SCO_3|CD4_1|DRUG_1|MET_NA|APP_1|RES_1|REC_0|VEN_0|CL_738|NAT_mex|2021-04-27",
      "cluster":531,
      "patient_attributes":{
        "ehars_uid":"ID_CEC-21-3459|ST_2|CODE_15037|SX_M|RISK_3|AGE_28|SES_2|SCO_3|CD4_1|DRUG_1|MET_NA|APP_1|RES_1|REC_0|VEN_0|CL_738|NAT_mex|2021-04-27",
        "ST":"ST_2",
        "RISK":"RISK_3",
        "MET":"MET_NA",
        "NAT":"NAT_mex"
      }
    },
    {
      "id":"ID_CEC-19-0667|ST_1|CODE_09005|SX_F|RISK_NA|AGE_37|SES_NA|SCO_NA|CD4_1|DRUG_NA|MET_NA|APP_NA|RES_1|REC_0|VEN_NA|CL_302|NAT_NA|2019-10-25",
      "cluster":532,
      "patient_attributes":{
        "ehars_uid":"ID_CEC-19-0667|ST_1|CODE_09005|SX_F|RISK_NA|AGE_37|SES_NA|SCO_NA|CD4_1|DRUG_NA|MET_NA|APP_NA|RES_1|REC_0|VEN_NA|CL_302|NAT_NA|2019-10-25",
        "ST":"ST_1",
        "RISK":"RISK_NA",
        "MET":"MET_NA",
        "NAT":"NAT_NA"
      }
    },
    {
      "id":"ID_CEC-19-0668|ST_1|CODE_09005|SX_M|RISK_NA|AGE_47|SES_NA|SCO_NA|CD4_2|DRUG_NA|MET_NA|APP_NA|RES_1|REC_0|VEN_NA|CL_302|NAT_NA|2019-10-25",
      "cluster":532,
      "patient_attributes":{
        "ehars_uid":"ID_CEC-19-0668|ST_1|CODE_09005|SX_M|RISK_NA|AGE_47|SES_NA|SCO_NA|CD4_2|DRUG_NA|MET_NA|APP_NA|RES_1|REC_0|VEN_NA|CL_302|NAT_NA|2019-10-25",
        "ST":"ST_1",
        "RISK":"RISK_NA",
        "MET":"MET_NA",
        "NAT":"NAT_NA"
      }
    },
    {
      "id":"ID_CEC-19-0687|ST_1|CODE_09012|SX_M|RISK_NA|AGE_22|SES_NA|SCO_NA|CD4_2|DRUG_NA|MET_NA|APP_NA|RES_1|REC_1|VEN_NA|CL_123|NAT_NA|2019-10-30",
      "cluster":533,
      "patient_attributes":{
        "ehars_uid":"ID_CEC-19-0687|ST_1|CODE_09012|SX_M|RISK_NA|AGE_22|SES_NA|SCO_NA|CD4_2|DRUG_NA|MET_NA|APP_NA|RES_1|REC_1|VEN_NA|CL_123|NAT_NA|2019-10-30",
        "ST":"ST_1",
        "RISK":"RISK_NA",
        "MET":"MET_NA",
        "NAT":"NAT_NA"
      }
    },
    {
      "id":"ID_CEC-19-1041|ST_2|CODE_15013|SX_M|RISK_NA|AGE_27|SES_NA|SCO_NA|CD4_1|DRUG_NA|MET_NA|APP_NA|RES_1|REC_0|VEN_NA|CL_123|NAT_NA|2019-12-11",
      "cluster":533,
      "patient_attributes":{
        "ehars_uid":"ID_CEC-19-1041|ST_2|CODE_15013|SX_M|RISK_NA|AGE_27|SES_NA|SCO_NA|CD4_1|DRUG_NA|MET_NA|APP_NA|RES_1|REC_0|VEN_NA|CL_123|NAT_NA|2019-12-11",
        "ST":"ST_2",
        "RISK":"RISK_NA",
        "MET":"MET_NA",
        "NAT":"NAT_NA"
      }
    },
    {
      "id":"ID_CEC-19-0688|ST_1|CODE_09016|SX_M|RISK_NA|AGE_32|SES_NA|SCO_NA|CD4_2|DRUG_NA|MET_NA|APP_NA|RES_1|REC_0|VEN_NA|CL_740|NAT_NA|2019-10-30",
      "cluster":534,
      "patient_attributes":{
        "ehars_uid":"ID_CEC-19-0688|ST_1|CODE_09016|SX_M|RISK_NA|AGE_32|SES_NA|SCO_NA|CD4_2|DRUG_NA|MET_NA|APP_NA|RES_1|REC_0|VEN_NA|CL_740|NAT_NA|2019-10-30",
        "ST":"ST_1",
        "RISK":"RISK_NA",
        "MET":"MET_NA",
        "NAT":"NAT_NA"
      }
    },
    {
      "id":"ID_CEC-21-5116|ST_1|CODE_07106|SX_M|RISK_3|AGE_22|SES_2|SCO_3|CD4_1|DRUG_0|MET_NA|APP_1|RES_1|REC_0|VEN_0|CL_740|NAT_mex|2021-10-06",
      "cluster":534,
      "patient_attributes":{
        "ehars_uid":"ID_CEC-21-5116|ST_1|CODE_07106|SX_M|RISK_3|AGE_22|SES_2|SCO_3|CD4_1|DRUG_0|MET_NA|APP_1|RES_1|REC_0|VEN_0|CL_740|NAT_mex|2021-10-06",
        "ST":"ST_1",
        "RISK":"RISK_3",
        "MET":"MET_NA",
        "NAT":"NAT_mex"
      }
    },
    {
      "id":"ID_CEC-19-0699|ST_1|CODE_09003|SX_M|RISK_NA|AGE_43|SES_NA|SCO_NA|CD4_2|DRUG_NA|MET_NA|APP_NA|RES_1|REC_0|VEN_NA|CL_741|NAT_NA|2019-10-30",
      "cluster":535,
      "patient_attributes":{
        "ehars_uid":"ID_CEC-19-0699|ST_1|CODE_09003|SX_M|RISK_NA|AGE_43|SES_NA|SCO_NA|CD4_2|DRUG_NA|MET_NA|APP_NA|RES_1|REC_0|VEN_NA|CL_741|NAT_NA|2019-10-30",
        "ST":"ST_1",
        "RISK":"RISK_NA",
        "MET":"MET_NA",
        "NAT":"NAT_NA"
      }
    },
    {
      "id":"ID_CEC-22-6617|ST_2|CODE_15112|SX_M|RISK_NA|AGE_29|SES_NA|SCO_NA|CD4_1|DRUG_NA|MET_NA|APP_NA|RES_1|REC_0|VEN_NA|CL_741|NAT_NA|2022-02-28",
      "cluster":535,
      "patient_attributes":{
        "ehars_uid":"ID_CEC-22-6617|ST_2|CODE_15112|SX_M|RISK_NA|AGE_29|SES_NA|SCO_NA|CD4_1|DRUG_NA|MET_NA|APP_NA|RES_1|REC_0|VEN_NA|CL_741|NAT_NA|2022-02-28",
        "ST":"ST_2",
        "RISK":"RISK_NA",
        "MET":"MET_NA",
        "NAT":"NAT_NA"
      }
    },
    {
      "id":"ID_CEC-22-8642|ST_1|CODE_09007|SX_M|RISK_NA|AGE_57|SES_NA|SCO_NA|CD4_1|DRUG_NA|MET_NA|APP_NA|RES_1|REC_0|VEN_NA|CL_NA|NAT_NA|2022-08-17",
      "cluster":536,
      "patient_attributes":{
        "ehars_uid":"ID_CEC-22-8642|ST_1|CODE_09007|SX_M|RISK_NA|AGE_57|SES_NA|SCO_NA|CD4_1|DRUG_NA|MET_NA|APP_NA|RES_1|REC_0|VEN_NA|CL_NA|NAT_NA|2022-08-17",
        "ST":"ST_1",
        "RISK":"RISK_NA",
        "MET":"MET_NA",
        "NAT":"NAT_NA"
      }
    },
    {
      "id":"ID_CEC-19-0727|ST_1|CODE_07106|SX_F|RISK_NA|AGE_37|SES_NA|SCO_NA|CD4_3|DRUG_NA|MET_NA|APP_NA|RES_1|REC_0|VEN_NA|CL_NA|NAT_NA|2019-11-06",
      "cluster":536,
      "patient_attributes":{
        "ehars_uid":"ID_CEC-19-0727|ST_1|CODE_07106|SX_F|RISK_NA|AGE_37|SES_NA|SCO_NA|CD4_3|DRUG_NA|MET_NA|APP_NA|RES_1|REC_0|VEN_NA|CL_NA|NAT_NA|2019-11-06",
        "ST":"ST_1",
        "RISK":"RISK_NA",
        "MET":"MET_NA",
        "NAT":"NAT_NA"
      }
    },
    {
      "id":"ID_CEC-21-2568|ST_1|CODE_09007|SX_M|RISK_3|AGE_22|SES_2|SCO_2|CD4_1|DRUG_NA|MET_NA|APP_1|RES_1|REC_0|VEN_1|CL_336|NAT_mex|2021-02-05",
      "cluster":537,
      "patient_attributes":{
        "ehars_uid":"ID_CEC-21-2568|ST_1|CODE_09007|SX_M|RISK_3|AGE_22|SES_2|SCO_2|CD4_1|DRUG_NA|MET_NA|APP_1|RES_1|REC_0|VEN_1|CL_336|NAT_mex|2021-02-05",
        "ST":"ST_1",
        "RISK":"RISK_3",
        "MET":"MET_NA",
        "NAT":"NAT_mex"
      }
    },
    {
      "id":"ID_CEC-19-0728|ST_2|CODE_15057|SX_M|RISK_NA|AGE_23|SES_NA|SCO_NA|CD4_3|DRUG_NA|MET_NA|APP_NA|RES_1|REC_0|VEN_NA|CL_336|NAT_NA|2019-11-06",
      "cluster":537,
      "patient_attributes":{
        "ehars_uid":"ID_CEC-19-0728|ST_2|CODE_15057|SX_M|RISK_NA|AGE_23|SES_NA|SCO_NA|CD4_3|DRUG_NA|MET_NA|APP_NA|RES_1|REC_0|VEN_NA|CL_336|NAT_NA|2019-11-06",
        "ST":"ST_2",
        "RISK":"RISK_NA",
        "MET":"MET_NA",
        "NAT":"NAT_NA"
      }
    },
    {
      "id":"ID_CEC-19-0731|ST_1|CODE_09016|SX_M|RISK_NA|AGE_24|SES_NA|SCO_NA|CD4_3|DRUG_NA|MET_NA|APP_NA|RES_1|REC_0|VEN_NA|CL_549|NAT_NA|2019-11-06",
      "cluster":538,
      "patient_attributes":{
        "ehars_uid":"ID_CEC-19-0731|ST_1|CODE_09016|SX_M|RISK_NA|AGE_24|SES_NA|SCO_NA|CD4_3|DRUG_NA|MET_NA|APP_NA|RES_1|REC_0|VEN_NA|CL_549|NAT_NA|2019-11-06",
        "ST":"ST_1",
        "RISK":"RISK_NA",
        "MET":"MET_NA",
        "NAT":"NAT_NA"
      }
    },
    {
      "id":"ID_CEC-22-6986|ST_1|CODE_09003|SX_M|RISK_3|AGE_24|SES_2|SCO_2|CD4_2|DRUG_1|MET_NA|APP_1|RES_1|REC_0|VEN_1|CL_549|NAT_mex|2022-03-29",
      "cluster":538,
      "patient_attributes":{
        "ehars_uid":"ID_CEC-22-6986|ST_1|CODE_09003|SX_M|RISK_3|AGE_24|SES_2|SCO_2|CD4_2|DRUG_1|MET_NA|APP_1|RES_1|REC_0|VEN_1|CL_549|NAT_mex|2022-03-29",
        "ST":"ST_1",
        "RISK":"RISK_3",
        "MET":"MET_NA",
        "NAT":"NAT_mex"
      }
    },
    {
      "id":"ID_CEC-19-0733|ST_1|CODE_09005|SX_M|RISK_NA|AGE_23|SES_NA|SCO_NA|CD4_3|DRUG_NA|MET_NA|APP_NA|RES_1|REC_0|VEN_NA|CL_178|NAT_NA|2019-11-06",
      "cluster":539,
      "patient_attributes":{
        "ehars_uid":"ID_CEC-19-0733|ST_1|CODE_09005|SX_M|RISK_NA|AGE_23|SES_NA|SCO_NA|CD4_3|DRUG_NA|MET_NA|APP_NA|RES_1|REC_0|VEN_NA|CL_178|NAT_NA|2019-11-06",
        "ST":"ST_1",
        "RISK":"RISK_NA",
        "MET":"MET_NA",
        "NAT":"NAT_NA"
      }
    },
    {
      "id":"ID_CEC-22-7038|ST_1|CODE_09005|SX_M|RISK_3|AGE_52|SES_2|SCO_3|CD4_2|DRUG_1|MET_1|APP_1|RES_1|REC_0|VEN_1|CL_178|NAT_mex|2022-04-01",
      "cluster":539,
      "patient_attributes":{
        "ehars_uid":"ID_CEC-22-7038|ST_1|CODE_09005|SX_M|RISK_3|AGE_52|SES_2|SCO_3|CD4_2|DRUG_1|MET_1|APP_1|RES_1|REC_0|VEN_1|CL_178|NAT_mex|2022-04-01",
        "ST":"ST_1",
        "RISK":"RISK_3",
        "MET":"MET_1",
        "NAT":"NAT_mex"
      }
    },
    {
      "id":"ID_CEC-19-0744|ST_1|CODE_09015|SX_M|RISK_NA|AGE_28|SES_NA|SCO_NA|CD4_2|DRUG_NA|MET_NA|APP_NA|RES_1|REC_0|VEN_NA|CL_746|NAT_NA|2019-11-06",
      "cluster":540,
      "patient_attributes":{
        "ehars_uid":"ID_CEC-19-0744|ST_1|CODE_09015|SX_M|RISK_NA|AGE_28|SES_NA|SCO_NA|CD4_2|DRUG_NA|MET_NA|APP_NA|RES_1|REC_0|VEN_NA|CL_746|NAT_NA|2019-11-06",
        "ST":"ST_1",
        "RISK":"RISK_NA",
        "MET":"MET_NA",
        "NAT":"NAT_NA"
      }
    },
    {
      "id":"ID_CEC-21-4530|ST_1|CODE_09011|SX_M|RISK_3|AGE_52|SES_1|SCO_2|CD4_1|DRUG_0|MET_NA|APP_0|RES_1|REC_0|VEN_1|CL_746|NAT_mex|2021-08-10",
      "cluster":540,
      "patient_attributes":{
        "ehars_uid":"ID_CEC-21-4530|ST_1|CODE_09011|SX_M|RISK_3|AGE_52|SES_1|SCO_2|CD4_1|DRUG_0|MET_NA|APP_0|RES_1|REC_0|VEN_1|CL_746|NAT_mex|2021-08-10",
        "ST":"ST_1",
        "RISK":"RISK_3",
        "MET":"MET_NA",
        "NAT":"NAT_mex"
      }
    },
    {
      "id":"ID_CEC-19-0817|ST_1|CODE_09002|SX_M|RISK_NA|AGE_32|SES_NA|SCO_NA|CD4_3|DRUG_NA|MET_NA|APP_NA|RES_2|REC_0|VEN_NA|CL_192|NAT_NA|2019-11-14",
      "cluster":541,
      "patient_attributes":{
        "ehars_uid":"ID_CEC-19-0817|ST_1|CODE_09002|SX_M|RISK_NA|AGE_32|SES_NA|SCO_NA|CD4_3|DRUG_NA|MET_NA|APP_NA|RES_2|REC_0|VEN_NA|CL_192|NAT_NA|2019-11-14",
        "ST":"ST_1",
        "RISK":"RISK_NA",
        "MET":"MET_NA",
        "NAT":"NAT_NA"
      }
    },
    {
      "id":"ID_CEC-19-0968|ST_1|CODE_09012|SX_M|RISK_NA|AGE_34|SES_NA|SCO_NA|CD4_1|DRUG_NA|MET_NA|APP_NA|RES_2|REC_0|VEN_NA|CL_192|NAT_NA|2019-12-04",
      "cluster":541,
      "patient_attributes":{
        "ehars_uid":"ID_CEC-19-0968|ST_1|CODE_09012|SX_M|RISK_NA|AGE_34|SES_NA|SCO_NA|CD4_1|DRUG_NA|MET_NA|APP_NA|RES_2|REC_0|VEN_NA|CL_192|NAT_NA|2019-12-04",
        "ST":"ST_1",
        "RISK":"RISK_NA",
        "MET":"MET_NA",
        "NAT":"NAT_NA"
      }
    },
    {
      "id":"ID_CEC-19-0819|ST_2|CODE_15070|SX_M|RISK_NA|AGE_24|SES_NA|SCO_NA|CD4_2|DRUG_NA|MET_NA|APP_NA|RES_2|REC_0|VEN_NA|CL_749|NAT_NA|2019-11-14",
      "cluster":542,
      "patient_attributes":{
        "ehars_uid":"ID_CEC-19-0819|ST_2|CODE_15070|SX_M|RISK_NA|AGE_24|SES_NA|SCO_NA|CD4_2|DRUG_NA|MET_NA|APP_NA|RES_2|REC_0|VEN_NA|CL_749|NAT_NA|2019-11-14",
        "ST":"ST_2",
        "RISK":"RISK_NA",
        "MET":"MET_NA",
        "NAT":"NAT_NA"
      }
    },
    {
      "id":"ID_CEC-22-8512|ST_1|CODE_09015|SX_M|RISK_3|AGE_39|SES_1|SCO_3|CD4_2|DRUG_1|MET_NA|APP_1|RES_2|REC_1|VEN_0|CL_749|NAT_mex|2022-08-05",
      "cluster":542,
      "patient_attributes":{
        "ehars_uid":"ID_CEC-22-8512|ST_1|CODE_09015|SX_M|RISK_3|AGE_39|SES_1|SCO_3|CD4_2|DRUG_1|MET_NA|APP_1|RES_2|REC_1|VEN_0|CL_749|NAT_mex|2022-08-05",
        "ST":"ST_1",
        "RISK":"RISK_3",
        "MET":"MET_NA",
        "NAT":"NAT_mex"
      }
    },
    {
      "id":"ID_CEC-19-0826|ST_1|CODE_09014|SX_M|RISK_NA|AGE_28|SES_NA|SCO_NA|CD4_3|DRUG_NA|MET_NA|APP_NA|RES_1|REC_0|VEN_NA|CL_748|NAT_NA|2019-11-15",
      "cluster":543,
      "patient_attributes":{
        "ehars_uid":"ID_CEC-19-0826|ST_1|CODE_09014|SX_M|RISK_NA|AGE_28|SES_NA|SCO_NA|CD4_3|DRUG_NA|MET_NA|APP_NA|RES_1|REC_0|VEN_NA|CL_748|NAT_NA|2019-11-15",
        "ST":"ST_1",
        "RISK":"RISK_NA",
        "MET":"MET_NA",
        "NAT":"NAT_NA"
      }
    },
    {
      "id":"ID_CEC-21-5769|ST_1|CODE_09016|SX_M|RISK_3|AGE_46|SES_2|SCO_3|CD4_3|DRUG_1|MET_NA|APP_1|RES_1|REC_1|VEN_0|CL_748|NAT_mex|2021-12-02",
      "cluster":543,
      "patient_attributes":{
        "ehars_uid":"ID_CEC-21-5769|ST_1|CODE_09016|SX_M|RISK_3|AGE_46|SES_2|SCO_3|CD4_3|DRUG_1|MET_NA|APP_1|RES_1|REC_1|VEN_0|CL_748|NAT_mex|2021-12-02",
        "ST":"ST_1",
        "RISK":"RISK_3",
        "MET":"MET_NA",
        "NAT":"NAT_mex"
      }
    },
    {
      "id":"ID_CEC-19-0831|ST_1|CODE_09012|SX_M|RISK_NA|AGE_27|SES_NA|SCO_NA|CD4_2|DRUG_NA|MET_NA|APP_NA|RES_1|REC_0|VEN_NA|CL_272|NAT_NA|2019-11-15",
      "cluster":544,
      "patient_attributes":{
        "ehars_uid":"ID_CEC-19-0831|ST_1|CODE_09012|SX_M|RISK_NA|AGE_27|SES_NA|SCO_NA|CD4_2|DRUG_NA|MET_NA|APP_NA|RES_1|REC_0|VEN_NA|CL_272|NAT_NA|2019-11-15",
        "ST":"ST_1",
        "RISK":"RISK_NA",
        "MET":"MET_NA",
        "NAT":"NAT_NA"
      }
    },
    {
      "id":"ID_CEC-20-1020|ST_1|CODE_09015|SX_M|RISK_NA|AGE_28|SES_NA|SCO_NA|CD4_2|DRUG_NA|MET_NA|APP_NA|RES_1|REC_0|VEN_NA|CL_272|NAT_NA|2020-07-27",
      "cluster":544,
      "patient_attributes":{
        "ehars_uid":"ID_CEC-20-1020|ST_1|CODE_09015|SX_M|RISK_NA|AGE_28|SES_NA|SCO_NA|CD4_2|DRUG_NA|MET_NA|APP_NA|RES_1|REC_0|VEN_NA|CL_272|NAT_NA|2020-07-27",
        "ST":"ST_1",
        "RISK":"RISK_NA",
        "MET":"MET_NA",
        "NAT":"NAT_NA"
      }
    },
    {
      "id":"ID_CEC-19-0838|ST_1|CODE_07106|SX_M|RISK_NA|AGE_38|SES_NA|SCO_NA|CD4_1|DRUG_NA|MET_NA|APP_NA|RES_1|REC_0|VEN_NA|CL_551|NAT_NA|2019-11-15",
      "cluster":545,
      "patient_attributes":{
        "ehars_uid":"ID_CEC-19-0838|ST_1|CODE_07106|SX_M|RISK_NA|AGE_38|SES_NA|SCO_NA|CD4_1|DRUG_NA|MET_NA|APP_NA|RES_1|REC_0|VEN_NA|CL_551|NAT_NA|2019-11-15",
        "ST":"ST_1",
        "RISK":"RISK_NA",
        "MET":"MET_NA",
        "NAT":"NAT_NA"
      }
    },
    {
      "id":"ID_CEC-22-8234|ST_1|CODE_09015|SX_M|RISK_NA|AGE_63|SES_NA|SCO_NA|CD4_1|DRUG_NA|MET_NA|APP_NA|RES_1|REC_0|VEN_NA|CL_551|NAT_NA|2022-07-07",
      "cluster":545,
      "patient_attributes":{
        "ehars_uid":"ID_CEC-22-8234|ST_1|CODE_09015|SX_M|RISK_NA|AGE_63|SES_NA|SCO_NA|CD4_1|DRUG_NA|MET_NA|APP_NA|RES_1|REC_0|VEN_NA|CL_551|NAT_NA|2022-07-07",
        "ST":"ST_1",
        "RISK":"RISK_NA",
        "MET":"MET_NA",
        "NAT":"NAT_NA"
      }
    },
    {
      "id":"ID_CEC-21-4769|ST_1|CODE_09003|SX_M|RISK_3|AGE_38|SES_2|SCO_3|CD4_1|DRUG_0|MET_NA|APP_1|RES_1|REC_0|VEN_0|CL_NA|NAT_mex|2021-09-03",
      "cluster":546,
      "patient_attributes":{
        "ehars_uid":"ID_CEC-21-4769|ST_1|CODE_09003|SX_M|RISK_3|AGE_38|SES_2|SCO_3|CD4_1|DRUG_0|MET_NA|APP_1|RES_1|REC_0|VEN_0|CL_NA|NAT_mex|2021-09-03",
        "ST":"ST_1",
        "RISK":"RISK_3",
        "MET":"MET_NA",
        "NAT":"NAT_mex"
      }
    },
    {
      "id":"ID_CEC-19-0855|ST_1|CODE_09010|SX_M|RISK_NA|AGE_30|SES_NA|SCO_NA|CD4_2|DRUG_NA|MET_NA|APP_NA|RES_1|REC_1|VEN_NA|CL_NA|NAT_NA|2019-11-20",
      "cluster":546,
      "patient_attributes":{
        "ehars_uid":"ID_CEC-19-0855|ST_1|CODE_09010|SX_M|RISK_NA|AGE_30|SES_NA|SCO_NA|CD4_2|DRUG_NA|MET_NA|APP_NA|RES_1|REC_1|VEN_NA|CL_NA|NAT_NA|2019-11-20",
        "ST":"ST_1",
        "RISK":"RISK_NA",
        "MET":"MET_NA",
        "NAT":"NAT_NA"
      }
    },
    {
      "id":"ID_CEC-19-0887|ST_1|CODE_09015|SX_M|RISK_NA|AGE_21|SES_NA|SCO_NA|CD4_2|DRUG_NA|MET_NA|APP_NA|RES_1|REC_1|VEN_NA|CL_751|NAT_NA|2019-11-22",
      "cluster":547,
      "patient_attributes":{
        "ehars_uid":"ID_CEC-19-0887|ST_1|CODE_09015|SX_M|RISK_NA|AGE_21|SES_NA|SCO_NA|CD4_2|DRUG_NA|MET_NA|APP_NA|RES_1|REC_1|VEN_NA|CL_751|NAT_NA|2019-11-22",
        "ST":"ST_1",
        "RISK":"RISK_NA",
        "MET":"MET_NA",
        "NAT":"NAT_NA"
      }
    },
    {
      "id":"ID_CEC-21-3756|ST_1|CODE_09007|SX_M|RISK_3|AGE_32|SES_2|SCO_2|CD4_2|DRUG_0|MET_NA|APP_1|RES_1|REC_0|VEN_0|CL_751|NAT_mex|2021-05-24",
      "cluster":547,
      "patient_attributes":{
        "ehars_uid":"ID_CEC-21-3756|ST_1|CODE_09007|SX_M|RISK_3|AGE_32|SES_2|SCO_2|CD4_2|DRUG_0|MET_NA|APP_1|RES_1|REC_0|VEN_0|CL_751|NAT_mex|2021-05-24",
        "ST":"ST_1",
        "RISK":"RISK_3",
        "MET":"MET_NA",
        "NAT":"NAT_mex"
      }
    },
    {
      "id":"ID_CEC-20-1233|ST_1|CODE_09010|SX_M|RISK_2|AGE_53|SES_1|SCO_2|CD4_1|DRUG_0|MET_NA|APP_0|RES_6|REC_0|VEN_0|CL_275|NAT_mex|2020-08-21",
      "cluster":548,
      "patient_attributes":{
        "ehars_uid":"ID_CEC-20-1233|ST_1|CODE_09010|SX_M|RISK_2|AGE_53|SES_1|SCO_2|CD4_1|DRUG_0|MET_NA|APP_0|RES_6|REC_0|VEN_0|CL_275|NAT_mex|2020-08-21",
        "ST":"ST_1",
        "RISK":"RISK_2",
        "MET":"MET_NA",
        "NAT":"NAT_mex"
      }
    },
    {
      "id":"ID_CEC-19-0897|ST_1|CODE_09012|SX_M|RISK_NA|AGE_22|SES_NA|SCO_NA|CD4_3|DRUG_NA|MET_NA|APP_NA|RES_6|REC_0|VEN_NA|CL_275|NAT_NA|2019-11-26",
      "cluster":548,
      "patient_attributes":{
        "ehars_uid":"ID_CEC-19-0897|ST_1|CODE_09012|SX_M|RISK_NA|AGE_22|SES_NA|SCO_NA|CD4_3|DRUG_NA|MET_NA|APP_NA|RES_6|REC_0|VEN_NA|CL_275|NAT_NA|2019-11-26",
        "ST":"ST_1",
        "RISK":"RISK_NA",
        "MET":"MET_NA",
        "NAT":"NAT_NA"
      }
    },
    {
      "id":"ID_CEC-19-0925|ST_1|CODE_09007|SX_M|RISK_NA|AGE_22|SES_NA|SCO_NA|CD4_1|DRUG_NA|MET_NA|APP_NA|RES_1|REC_0|VEN_NA|CL_12|NAT_NA|2019-11-27",
      "cluster":549,
      "patient_attributes":{
        "ehars_uid":"ID_CEC-19-0925|ST_1|CODE_09007|SX_M|RISK_NA|AGE_22|SES_NA|SCO_NA|CD4_1|DRUG_NA|MET_NA|APP_NA|RES_1|REC_0|VEN_NA|CL_12|NAT_NA|2019-11-27",
        "ST":"ST_1",
        "RISK":"RISK_NA",
        "MET":"MET_NA",
        "NAT":"NAT_NA"
      }
    },
    {
      "id":"ID_CEC-21-2478|ST_1|CODE_09016|SX_M|RISK_3|AGE_35|SES_2|SCO_3|CD4_2|DRUG_1|MET_NA|APP_1|RES_1|REC_1|VEN_NA|CL_12|NAT_mex|2021-01-26",
      "cluster":549,
      "patient_attributes":{
        "ehars_uid":"ID_CEC-21-2478|ST_1|CODE_09016|SX_M|RISK_3|AGE_35|SES_2|SCO_3|CD4_2|DRUG_1|MET_NA|APP_1|RES_1|REC_1|VEN_NA|CL_12|NAT_mex|2021-01-26",
        "ST":"ST_1",
        "RISK":"RISK_3",
        "MET":"MET_NA",
        "NAT":"NAT_mex"
      }
    },
    {
      "id":"ID_CEC-21-4437|ST_1|CODE_09015|SX_M|RISK_3|AGE_30|SES_2|SCO_3|CD4_2|DRUG_0|MET_NA|APP_1|RES_1|REC_0|VEN_0|CL_752|NAT_mex|2021-08-03",
      "cluster":550,
      "patient_attributes":{
        "ehars_uid":"ID_CEC-21-4437|ST_1|CODE_09015|SX_M|RISK_3|AGE_30|SES_2|SCO_3|CD4_2|DRUG_0|MET_NA|APP_1|RES_1|REC_0|VEN_0|CL_752|NAT_mex|2021-08-03",
        "ST":"ST_1",
        "RISK":"RISK_3",
        "MET":"MET_NA",
        "NAT":"NAT_mex"
      }
    },
    {
      "id":"ID_CEC-19-0939|ST_1|CODE_09016|SX_FT|RISK_4|AGE_45|SES_1|SCO_1|CD4_2|DRUG_0|MET_NA|APP_NA|RES_1|REC_0|VEN_NA|CL_752|NAT_mex|2019-11-29",
      "cluster":550,
      "patient_attributes":{
        "ehars_uid":"ID_CEC-19-0939|ST_1|CODE_09016|SX_FT|RISK_4|AGE_45|SES_1|SCO_1|CD4_2|DRUG_0|MET_NA|APP_NA|RES_1|REC_0|VEN_NA|CL_752|NAT_mex|2019-11-29",
        "ST":"ST_1",
        "RISK":"RISK_4",
        "MET":"MET_NA",
        "NAT":"NAT_mex"
      }
    },
    {
      "id":"ID_CEC-19-0950|ST_2|CODE_15037|SX_M|RISK_NA|AGE_20|SES_NA|SCO_NA|CD4_2|DRUG_NA|MET_NA|APP_NA|RES_1|REC_0|VEN_NA|CL_231|NAT_NA|2019-12-02",
      "cluster":551,
      "patient_attributes":{
        "ehars_uid":"ID_CEC-19-0950|ST_2|CODE_15037|SX_M|RISK_NA|AGE_20|SES_NA|SCO_NA|CD4_2|DRUG_NA|MET_NA|APP_NA|RES_1|REC_0|VEN_NA|CL_231|NAT_NA|2019-12-02",
        "ST":"ST_2",
        "RISK":"RISK_NA",
        "MET":"MET_NA",
        "NAT":"NAT_NA"
      }
    },
    {
      "id":"ID_CEC-22-8721|ST_1|CODE_09007|SX_FT|RISK_4|AGE_38|SES_2|SCO_2|CD4_1|DRUG_1|MET_NA|APP_0|RES_1|REC_0|VEN_1|CL_231|NAT_mex|2022-08-23",
      "cluster":551,
      "patient_attributes":{
        "ehars_uid":"ID_CEC-22-8721|ST_1|CODE_09007|SX_FT|RISK_4|AGE_38|SES_2|SCO_2|CD4_1|DRUG_1|MET_NA|APP_0|RES_1|REC_0|VEN_1|CL_231|NAT_mex|2022-08-23",
        "ST":"ST_1",
        "RISK":"RISK_4",
        "MET":"MET_NA",
        "NAT":"NAT_mex"
      }
    },
    {
      "id":"ID_CEC-22-6159|ST_2|CODE_15015|SX_M|RISK_2|AGE_39|SES_2|SCO_2|CD4_1|DRUG_1|MET_NA|APP_1|RES_1|REC_0|VEN_1|CL_46|NAT_mex|2022-01-18",
      "cluster":552,
      "patient_attributes":{
        "ehars_uid":"ID_CEC-22-6159|ST_2|CODE_15015|SX_M|RISK_2|AGE_39|SES_2|SCO_2|CD4_1|DRUG_1|MET_NA|APP_1|RES_1|REC_0|VEN_1|CL_46|NAT_mex|2022-01-18",
        "ST":"ST_2",
        "RISK":"RISK_2",
        "MET":"MET_NA",
        "NAT":"NAT_mex"
      }
    },
    {
      "id":"ID_CEC-19-0951|ST_2|CODE_15122|SX_M|RISK_NA|AGE_26|SES_NA|SCO_NA|CD4_2|DRUG_NA|MET_NA|APP_NA|RES_1|REC_0|VEN_NA|CL_46|NAT_NA|2019-12-02",
      "cluster":552,
      "patient_attributes":{
        "ehars_uid":"ID_CEC-19-0951|ST_2|CODE_15122|SX_M|RISK_NA|AGE_26|SES_NA|SCO_NA|CD4_2|DRUG_NA|MET_NA|APP_NA|RES_1|REC_0|VEN_NA|CL_46|NAT_NA|2019-12-02",
        "ST":"ST_2",
        "RISK":"RISK_NA",
        "MET":"MET_NA",
        "NAT":"NAT_NA"
      }
    },
    {
      "id":"ID_CEC-19-0971|ST_1|CODE_09005|SX_M|RISK_NA|AGE_28|SES_NA|SCO_NA|CD4_2|DRUG_NA|MET_NA|APP_NA|RES_3|REC_0|VEN_NA|CL_755|NAT_NA|2019-12-04",
      "cluster":553,
      "patient_attributes":{
        "ehars_uid":"ID_CEC-19-0971|ST_1|CODE_09005|SX_M|RISK_NA|AGE_28|SES_NA|SCO_NA|CD4_2|DRUG_NA|MET_NA|APP_NA|RES_3|REC_0|VEN_NA|CL_755|NAT_NA|2019-12-04",
        "ST":"ST_1",
        "RISK":"RISK_NA",
        "MET":"MET_NA",
        "NAT":"NAT_NA"
      }
    },
    {
      "id":"ID_CEC-22-6992|ST_1|CODE_09007|SX_M|RISK_3|AGE_24|SES_2|SCO_3|CD4_2|DRUG_1|MET_NA|APP_1|RES_1|REC_0|VEN_0|CL_755|NAT_mex|2022-03-30",
      "cluster":553,
      "patient_attributes":{
        "ehars_uid":"ID_CEC-22-6992|ST_1|CODE_09007|SX_M|RISK_3|AGE_24|SES_2|SCO_3|CD4_2|DRUG_1|MET_NA|APP_1|RES_1|REC_0|VEN_0|CL_755|NAT_mex|2022-03-30",
        "ST":"ST_1",
        "RISK":"RISK_3",
        "MET":"MET_NA",
        "NAT":"NAT_mex"
      }
    },
    {
      "id":"ID_CEC-19-0974|ST_1|CODE_09005|SX_M|RISK_NA|AGE_22|SES_NA|SCO_NA|CD4_2|DRUG_NA|MET_NA|APP_NA|RES_1|REC_1|VEN_NA|CL_142|NAT_NA|2019-12-04",
      "cluster":554,
      "patient_attributes":{
        "ehars_uid":"ID_CEC-19-0974|ST_1|CODE_09005|SX_M|RISK_NA|AGE_22|SES_NA|SCO_NA|CD4_2|DRUG_NA|MET_NA|APP_NA|RES_1|REC_1|VEN_NA|CL_142|NAT_NA|2019-12-04",
        "ST":"ST_1",
        "RISK":"RISK_NA",
        "MET":"MET_NA",
        "NAT":"NAT_NA"
      }
    },
    {
      "id":"ID_CEC-20-2044|ST_1|CODE_09015|SX_M|RISK_3|AGE_44|SES_1|SCO_3|CD4_1|DRUG_0|MET_NA|APP_0|RES_1|REC_0|VEN_1|CL_142|NAT_mex|2020-11-17",
      "cluster":554,
      "patient_attributes":{
        "ehars_uid":"ID_CEC-20-2044|ST_1|CODE_09015|SX_M|RISK_3|AGE_44|SES_1|SCO_3|CD4_1|DRUG_0|MET_NA|APP_0|RES_1|REC_0|VEN_1|CL_142|NAT_mex|2020-11-17",
        "ST":"ST_1",
        "RISK":"RISK_3",
        "MET":"MET_NA",
        "NAT":"NAT_mex"
      }
    },
    {
      "id":"ID_CEC-21-4429|ST_1|CODE_09014|SX_M|RISK_3|AGE_33|SES_1|SCO_3|CD4_1|DRUG_1|MET_NA|APP_1|RES_2|REC_0|VEN_0|CL_756|NAT_mex|2021-08-02",
      "cluster":555,
      "patient_attributes":{
        "ehars_uid":"ID_CEC-21-4429|ST_1|CODE_09014|SX_M|RISK_3|AGE_33|SES_1|SCO_3|CD4_1|DRUG_1|MET_NA|APP_1|RES_2|REC_0|VEN_0|CL_756|NAT_mex|2021-08-02",
        "ST":"ST_1",
        "RISK":"RISK_3",
        "MET":"MET_NA",
        "NAT":"NAT_mex"
      }
    },
    {
      "id":"ID_CEC-19-0980|ST_1|CODE_09011|SX_M|RISK_NA|AGE_35|SES_NA|SCO_NA|CD4_1|DRUG_NA|MET_NA|APP_NA|RES_2|REC_0|VEN_NA|CL_756|NAT_NA|2019-12-04",
      "cluster":555,
      "patient_attributes":{
        "ehars_uid":"ID_CEC-19-0980|ST_1|CODE_09011|SX_M|RISK_NA|AGE_35|SES_NA|SCO_NA|CD4_1|DRUG_NA|MET_NA|APP_NA|RES_2|REC_0|VEN_NA|CL_756|NAT_NA|2019-12-04",
        "ST":"ST_1",
        "RISK":"RISK_NA",
        "MET":"MET_NA",
        "NAT":"NAT_NA"
      }
    },
    {
      "id":"ID_CEC-19-0983|ST_1|CODE_09015|SX_M|RISK_NA|AGE_29|SES_NA|SCO_NA|CD4_3|DRUG_NA|MET_NA|APP_NA|RES_1|REC_0|VEN_NA|CL_94|NAT_NA|2019-12-04",
      "cluster":556,
      "patient_attributes":{
        "ehars_uid":"ID_CEC-19-0983|ST_1|CODE_09015|SX_M|RISK_NA|AGE_29|SES_NA|SCO_NA|CD4_3|DRUG_NA|MET_NA|APP_NA|RES_1|REC_0|VEN_NA|CL_94|NAT_NA|2019-12-04",
        "ST":"ST_1",
        "RISK":"RISK_NA",
        "MET":"MET_NA",
        "NAT":"NAT_NA"
      }
    },
    {
      "id":"ID_CEC-19-1026|ST_1|CODE_09015|SX_M|RISK_NA|AGE_33|SES_NA|SCO_NA|CD4_2|DRUG_NA|MET_NA|APP_NA|RES_1|REC_NA|VEN_NA|CL_94|NAT_NA|2019-12-11",
      "cluster":556,
      "patient_attributes":{
        "ehars_uid":"ID_CEC-19-1026|ST_1|CODE_09015|SX_M|RISK_NA|AGE_33|SES_NA|SCO_NA|CD4_2|DRUG_NA|MET_NA|APP_NA|RES_1|REC_NA|VEN_NA|CL_94|NAT_NA|2019-12-11",
        "ST":"ST_1",
        "RISK":"RISK_NA",
        "MET":"MET_NA",
        "NAT":"NAT_NA"
      }
    },
    {
      "id":"ID_CEC-19-0990|ST_2|CODE_15099|SX_M|RISK_NA|AGE_24|SES_NA|SCO_NA|CD4_3|DRUG_NA|MET_NA|APP_NA|RES_1|REC_1|VEN_NA|CL_757|NAT_NA|2019-12-05",
      "cluster":557,
      "patient_attributes":{
        "ehars_uid":"ID_CEC-19-0990|ST_2|CODE_15099|SX_M|RISK_NA|AGE_24|SES_NA|SCO_NA|CD4_3|DRUG_NA|MET_NA|APP_NA|RES_1|REC_1|VEN_NA|CL_757|NAT_NA|2019-12-05",
        "ST":"ST_2",
        "RISK":"RISK_NA",
        "MET":"MET_NA",
        "NAT":"NAT_NA"
      }
    },
    {
      "id":"ID_CEC-21-3598|ST_1|CODE_09005|SX_M|RISK_3|AGE_44|SES_2|SCO_3|CD4_2|DRUG_0|MET_NA|APP_0|RES_1|REC_0|VEN_0|CL_757|NAT_mex|2021-05-10",
      "cluster":557,
      "patient_attributes":{
        "ehars_uid":"ID_CEC-21-3598|ST_1|CODE_09005|SX_M|RISK_3|AGE_44|SES_2|SCO_3|CD4_2|DRUG_0|MET_NA|APP_0|RES_1|REC_0|VEN_0|CL_757|NAT_mex|2021-05-10",
        "ST":"ST_1",
        "RISK":"RISK_3",
        "MET":"MET_NA",
        "NAT":"NAT_mex"
      }
    },
    {
      "id":"ID_CEC-19-0995|ST_2|CODE_15104|SX_M|RISK_NA|AGE_26|SES_NA|SCO_NA|CD4_1|DRUG_NA|MET_NA|APP_NA|RES_1|REC_0|VEN_NA|CL_39|NAT_NA|2019-12-09",
      "cluster":558,
      "patient_attributes":{
        "ehars_uid":"ID_CEC-19-0995|ST_2|CODE_15104|SX_M|RISK_NA|AGE_26|SES_NA|SCO_NA|CD4_1|DRUG_NA|MET_NA|APP_NA|RES_1|REC_0|VEN_NA|CL_39|NAT_NA|2019-12-09",
        "ST":"ST_2",
        "RISK":"RISK_NA",
        "MET":"MET_NA",
        "NAT":"NAT_NA"
      }
    },
    {
      "id":"ID_CEC-19-0999|ST_1|CODE_09015|SX_M|RISK_NA|AGE_31|SES_NA|SCO_NA|CD4_2|DRUG_NA|MET_NA|APP_NA|RES_1|REC_0|VEN_NA|CL_39|NAT_NA|2019-12-09",
      "cluster":558,
      "patient_attributes":{
        "ehars_uid":"ID_CEC-19-0999|ST_1|CODE_09015|SX_M|RISK_NA|AGE_31|SES_NA|SCO_NA|CD4_2|DRUG_NA|MET_NA|APP_NA|RES_1|REC_0|VEN_NA|CL_39|NAT_NA|2019-12-09",
        "ST":"ST_1",
        "RISK":"RISK_NA",
        "MET":"MET_NA",
        "NAT":"NAT_NA"
      }
    },
    {
      "id":"ID_CEC-21-3418|ST_2|CODE_15058|SX_M|RISK_3|AGE_24|SES_1|SCO_2|CD4_1|DRUG_0|MET_NA|APP_NA|RES_6|REC_0|VEN_NA|CL_102|NAT_mex|2021-04-22",
      "cluster":559,
      "patient_attributes":{
        "ehars_uid":"ID_CEC-21-3418|ST_2|CODE_15058|SX_M|RISK_3|AGE_24|SES_1|SCO_2|CD4_1|DRUG_0|MET_NA|APP_NA|RES_6|REC_0|VEN_NA|CL_102|NAT_mex|2021-04-22",
        "ST":"ST_2",
        "RISK":"RISK_3",
        "MET":"MET_NA",
        "NAT":"NAT_mex"
      }
    },
    {
      "id":"ID_CEC-19-1004|ST_1|CODE_09005|SX_M|RISK_3|AGE_18|SES_2|SCO_2|CD4_2|DRUG_1|MET_1|APP_1|RES_6|REC_0|VEN_1|CL_102|NAT_mex|2019-12-09",
      "cluster":559,
      "patient_attributes":{
        "ehars_uid":"ID_CEC-19-1004|ST_1|CODE_09005|SX_M|RISK_3|AGE_18|SES_2|SCO_2|CD4_2|DRUG_1|MET_1|APP_1|RES_6|REC_0|VEN_1|CL_102|NAT_mex|2019-12-09",
        "ST":"ST_1",
        "RISK":"RISK_3",
        "MET":"MET_1",
        "NAT":"NAT_mex"
      }
    },
    {
      "id":"ID_CEC-20-1271|ST_1|CODE_09015|SX_M|RISK_3|AGE_30|SES_2|SCO_3|CD4_1|DRUG_1|MET_NA|APP_1|RES_1|REC_0|VEN_0|CL_382|NAT_mex|2020-08-25",
      "cluster":560,
      "patient_attributes":{
        "ehars_uid":"ID_CEC-20-1271|ST_1|CODE_09015|SX_M|RISK_3|AGE_30|SES_2|SCO_3|CD4_1|DRUG_1|MET_NA|APP_1|RES_1|REC_0|VEN_0|CL_382|NAT_mex|2020-08-25",
        "ST":"ST_1",
        "RISK":"RISK_3",
        "MET":"MET_NA",
        "NAT":"NAT_mex"
      }
    },
    {
      "id":"ID_CEC-19-1022|ST_1|CODE_09007|SX_M|RISK_NA|AGE_29|SES_NA|SCO_NA|CD4_2|DRUG_NA|MET_NA|APP_NA|RES_1|REC_NA|VEN_NA|CL_382|NAT_NA|2019-12-10",
      "cluster":560,
      "patient_attributes":{
        "ehars_uid":"ID_CEC-19-1022|ST_1|CODE_09007|SX_M|RISK_NA|AGE_29|SES_NA|SCO_NA|CD4_2|DRUG_NA|MET_NA|APP_NA|RES_1|REC_NA|VEN_NA|CL_382|NAT_NA|2019-12-10",
        "ST":"ST_1",
        "RISK":"RISK_NA",
        "MET":"MET_NA",
        "NAT":"NAT_NA"
      }
    },
    {
      "id":"ID_CEC-22-7590|ST_1|CODE_09015|SX_M|RISK_3|AGE_23|SES_2|SCO_3|CD4_3|DRUG_1|MET_NA|APP_1|RES_1|REC_1|VEN_1|CL_1212|NAT_mex|2022-05-19",
      "cluster":561,
      "patient_attributes":{
        "ehars_uid":"ID_CEC-22-7590|ST_1|CODE_09015|SX_M|RISK_3|AGE_23|SES_2|SCO_3|CD4_3|DRUG_1|MET_NA|APP_1|RES_1|REC_1|VEN_1|CL_1212|NAT_mex|2022-05-19",
        "ST":"ST_1",
        "RISK":"RISK_3",
        "MET":"MET_NA",
        "NAT":"NAT_mex"
      }
    },
    {
      "id":"ID_CEC-20-0003|ST_1|CODE_09010|SX_M|RISK_NA|AGE_21|SES_NA|SCO_NA|CD4_2|DRUG_NA|MET_NA|APP_NA|RES_1|REC_0|VEN_NA|CL_NA|NAT_NA|2020-01-06",
      "cluster":561,
      "patient_attributes":{
        "ehars_uid":"ID_CEC-20-0003|ST_1|CODE_09010|SX_M|RISK_NA|AGE_21|SES_NA|SCO_NA|CD4_2|DRUG_NA|MET_NA|APP_NA|RES_1|REC_0|VEN_NA|CL_NA|NAT_NA|2020-01-06",
        "ST":"ST_1",
        "RISK":"RISK_NA",
        "MET":"MET_NA",
        "NAT":"NAT_NA"
      }
    },
    {
      "id":"ID_CEC-20-0865|ST_1|CODE_09008|SX_M|RISK_3|AGE_28|SES_2|SCO_3|CD4_2|DRUG_1|MET_NA|APP_1|RES_1|REC_0|VEN_1|CL_NA|NAT_mex|2020-07-07",
      "cluster":562,
      "patient_attributes":{
        "ehars_uid":"ID_CEC-20-0865|ST_1|CODE_09008|SX_M|RISK_3|AGE_28|SES_2|SCO_3|CD4_2|DRUG_1|MET_NA|APP_1|RES_1|REC_0|VEN_1|CL_NA|NAT_mex|2020-07-07",
        "ST":"ST_1",
        "RISK":"RISK_3",
        "MET":"MET_NA",
        "NAT":"NAT_mex"
      }
    },
    {
      "id":"ID_CEC-22-7835|ST_1|CODE_09003|SX_M|RISK_3|AGE_30|SES_3|SCO_3|CD4_2|DRUG_1|MET_NA|APP_0|RES_1|REC_0|VEN_0|CL_NA|NAT_mex|2022-06-06",
      "cluster":562,
      "patient_attributes":{
        "ehars_uid":"ID_CEC-22-7835|ST_1|CODE_09003|SX_M|RISK_3|AGE_30|SES_3|SCO_3|CD4_2|DRUG_1|MET_NA|APP_0|RES_1|REC_0|VEN_0|CL_NA|NAT_mex|2022-06-06",
        "ST":"ST_1",
        "RISK":"RISK_3",
        "MET":"MET_NA",
        "NAT":"NAT_mex"
      }
    },
    {
      "id":"ID_CEC-20-0897|ST_2|CODE_15091|SX_M|RISK_3|AGE_24|SES_2|SCO_3|CD4_2|DRUG_0|MET_NA|APP_1|RES_2|REC_0|VEN_1|CL_810|NAT_mex|2020-07-10",
      "cluster":563,
      "patient_attributes":{
        "ehars_uid":"ID_CEC-20-0897|ST_2|CODE_15091|SX_M|RISK_3|AGE_24|SES_2|SCO_3|CD4_2|DRUG_0|MET_NA|APP_1|RES_2|REC_0|VEN_1|CL_810|NAT_mex|2020-07-10",
        "ST":"ST_2",
        "RISK":"RISK_3",
        "MET":"MET_NA",
        "NAT":"NAT_mex"
      }
    },
    {
      "id":"ID_CEC-21-2654|ST_1|CODE_09016|SX_M|RISK_3|AGE_40|SES_2|SCO_3|CD4_2|DRUG_0|MET_NA|APP_0|RES_1|REC_0|VEN_0|CL_810|NAT_mex|2021-02-12",
      "cluster":563,
      "patient_attributes":{
        "ehars_uid":"ID_CEC-21-2654|ST_1|CODE_09016|SX_M|RISK_3|AGE_40|SES_2|SCO_3|CD4_2|DRUG_0|MET_NA|APP_0|RES_1|REC_0|VEN_0|CL_810|NAT_mex|2021-02-12",
        "ST":"ST_1",
        "RISK":"RISK_3",
        "MET":"MET_NA",
        "NAT":"NAT_mex"
      }
    },
    {
      "id":"ID_CEC-20-0903|ST_1|CODE_09014|SX_M|RISK_3|AGE_58|SES_2|SCO_2|CD4_3|DRUG_1|MET_NA|APP_1|RES_1|REC_0|VEN_NA|CL_59|NAT_mex|2020-07-13",
      "cluster":564,
      "patient_attributes":{
        "ehars_uid":"ID_CEC-20-0903|ST_1|CODE_09014|SX_M|RISK_3|AGE_58|SES_2|SCO_2|CD4_3|DRUG_1|MET_NA|APP_1|RES_1|REC_0|VEN_NA|CL_59|NAT_mex|2020-07-13",
        "ST":"ST_1",
        "RISK":"RISK_3",
        "MET":"MET_NA",
        "NAT":"NAT_mex"
      }
    },
    {
      "id":"ID_CEC-20-0935|ST_1|CODE_09014|SX_M|RISK_3|AGE_54|SES_2|SCO_3|CD4_1|DRUG_1|MET_NA|APP_0|RES_1|REC_0|VEN_0|CL_59|NAT_mex|2020-07-15",
      "cluster":564,
      "patient_attributes":{
        "ehars_uid":"ID_CEC-20-0935|ST_1|CODE_09014|SX_M|RISK_3|AGE_54|SES_2|SCO_3|CD4_1|DRUG_1|MET_NA|APP_0|RES_1|REC_0|VEN_0|CL_59|NAT_mex|2020-07-15",
        "ST":"ST_1",
        "RISK":"RISK_3",
        "MET":"MET_NA",
        "NAT":"NAT_mex"
      }
    },
    {
      "id":"ID_CEC-22-9449|ST_1|CODE_09014|SX_M|RISK_3|AGE_34|SES_2|SCO_3|CD4_2|DRUG_1|MET_NA|APP_0|RES_1|REC_0|VEN_0|CL_1263|NAT_mex|2022-10-28",
      "cluster":565,
      "patient_attributes":{
        "ehars_uid":"ID_CEC-22-9449|ST_1|CODE_09014|SX_M|RISK_3|AGE_34|SES_2|SCO_3|CD4_2|DRUG_1|MET_NA|APP_0|RES_1|REC_0|VEN_0|CL_1263|NAT_mex|2022-10-28",
        "ST":"ST_1",
        "RISK":"RISK_3",
        "MET":"MET_NA",
        "NAT":"NAT_mex"
      }
    },
    {
      "id":"ID_CEC-20-0911|ST_1|CODE_09002|SX_M|RISK_NA|AGE_34|SES_NA|SCO_NA|CD4_2|DRUG_NA|MET_NA|APP_NA|RES_1|REC_0|VEN_NA|CL_1263|NAT_NA|2020-07-14",
      "cluster":565,
      "patient_attributes":{
        "ehars_uid":"ID_CEC-20-0911|ST_1|CODE_09002|SX_M|RISK_NA|AGE_34|SES_NA|SCO_NA|CD4_2|DRUG_NA|MET_NA|APP_NA|RES_1|REC_0|VEN_NA|CL_1263|NAT_NA|2020-07-14",
        "ST":"ST_1",
        "RISK":"RISK_NA",
        "MET":"MET_NA",
        "NAT":"NAT_NA"
      }
    },
    {
      "id":"ID_CEC-20-0938|ST_1|CODE_09006|SX_M|RISK_3|AGE_27|SES_2|SCO_3|CD4_1|DRUG_1|MET_1|APP_1|RES_2|REC_0|VEN_1|CL_NA|NAT_mex|2020-07-15",
      "cluster":566,
      "patient_attributes":{
        "ehars_uid":"ID_CEC-20-0938|ST_1|CODE_09006|SX_M|RISK_3|AGE_27|SES_2|SCO_3|CD4_1|DRUG_1|MET_1|APP_1|RES_2|REC_0|VEN_1|CL_NA|NAT_mex|2020-07-15",
        "ST":"ST_1",
        "RISK":"RISK_3",
        "MET":"MET_1",
        "NAT":"NAT_mex"
      }
    },
    {
      "id":"ID_CEC-21-3572|ST_1|CODE_09006|SX_M|RISK_3|AGE_34|SES_2|SCO_2|CD4_2|DRUG_1|MET_NA|APP_1|RES_1|REC_0|VEN_0|CL_NA|NAT_mex|2021-05-07",
      "cluster":566,
      "patient_attributes":{
        "ehars_uid":"ID_CEC-21-3572|ST_1|CODE_09006|SX_M|RISK_3|AGE_34|SES_2|SCO_2|CD4_2|DRUG_1|MET_NA|APP_1|RES_1|REC_0|VEN_0|CL_NA|NAT_mex|2021-05-07",
        "ST":"ST_1",
        "RISK":"RISK_3",
        "MET":"MET_NA",
        "NAT":"NAT_mex"
      }
    },
    {
      "id":"ID_CEC-20-0947|ST_1|CODE_09014|SX_M|RISK_3|AGE_35|SES_2|SCO_3|CD4_2|DRUG_0|MET_NA|APP_1|RES_1|REC_0|VEN_NA|CL_814|NAT_mex|2020-07-16",
      "cluster":567,
      "patient_attributes":{
        "ehars_uid":"ID_CEC-20-0947|ST_1|CODE_09014|SX_M|RISK_3|AGE_35|SES_2|SCO_3|CD4_2|DRUG_0|MET_NA|APP_1|RES_1|REC_0|VEN_NA|CL_814|NAT_mex|2020-07-16",
        "ST":"ST_1",
        "RISK":"RISK_3",
        "MET":"MET_NA",
        "NAT":"NAT_mex"
      }
    },
    {
      "id":"ID_CEC-21-4905|ST_1|CODE_09002|SX_M|RISK_3|AGE_26|SES_1|SCO_3|CD4_2|DRUG_1|MET_NA|APP_1|RES_2|REC_0|VEN_0|CL_814|NAT_mex|2021-09-21",
      "cluster":567,
      "patient_attributes":{
        "ehars_uid":"ID_CEC-21-4905|ST_1|CODE_09002|SX_M|RISK_3|AGE_26|SES_1|SCO_3|CD4_2|DRUG_1|MET_NA|APP_1|RES_2|REC_0|VEN_0|CL_814|NAT_mex|2021-09-21",
        "ST":"ST_1",
        "RISK":"RISK_3",
        "MET":"MET_NA",
        "NAT":"NAT_mex"
      }
    },
    {
      "id":"ID_CEC-20-0972|ST_1|CODE_09012|SX_M|RISK_3|AGE_35|SES_2|SCO_3|CD4_2|DRUG_1|MET_NA|APP_0|RES_4|REC_0|VEN_0|CL_NA|NAT_mex|2020-07-21",
      "cluster":568,
      "patient_attributes":{
        "ehars_uid":"ID_CEC-20-0972|ST_1|CODE_09012|SX_M|RISK_3|AGE_35|SES_2|SCO_3|CD4_2|DRUG_1|MET_NA|APP_0|RES_4|REC_0|VEN_0|CL_NA|NAT_mex|2020-07-21",
        "ST":"ST_1",
        "RISK":"RISK_3",
        "MET":"MET_NA",
        "NAT":"NAT_mex"
      }
    },
    {
      "id":"ID_CEC-20-1241|ST_1|CODE_09015|SX_M|RISK_3|AGE_27|SES_2|SCO_3|CD4_1|DRUG_1|MET_NA|APP_1|RES_4|REC_0|VEN_1|CL_NA|NAT_mex|2020-08-21",
      "cluster":568,
      "patient_attributes":{
        "ehars_uid":"ID_CEC-20-1241|ST_1|CODE_09015|SX_M|RISK_3|AGE_27|SES_2|SCO_3|CD4_1|DRUG_1|MET_NA|APP_1|RES_4|REC_0|VEN_1|CL_NA|NAT_mex|2020-08-21",
        "ST":"ST_1",
        "RISK":"RISK_3",
        "MET":"MET_NA",
        "NAT":"NAT_mex"
      }
    },
    {
      "id":"ID_CEC-20-1368|ST_1|CODE_09005|SX_M|RISK_3|AGE_27|SES_2|SCO_2|CD4_2|DRUG_0|MET_NA|APP_0|RES_1|REC_1|VEN_0|CL_203|NAT_mex|2020-09-07",
      "cluster":569,
      "patient_attributes":{
        "ehars_uid":"ID_CEC-20-1368|ST_1|CODE_09005|SX_M|RISK_3|AGE_27|SES_2|SCO_2|CD4_2|DRUG_0|MET_NA|APP_0|RES_1|REC_1|VEN_0|CL_203|NAT_mex|2020-09-07",
        "ST":"ST_1",
        "RISK":"RISK_3",
        "MET":"MET_NA",
        "NAT":"NAT_mex"
      }
    },
    {
      "id":"ID_CEC-20-0980|ST_1|CODE_09005|SX_M|RISK_3|AGE_25|SES_2|SCO_2|CD4_2|DRUG_0|MET_NA|APP_0|RES_1|REC_1|VEN_0|CL_203|NAT_mex|2020-07-22",
      "cluster":569,
      "patient_attributes":{
        "ehars_uid":"ID_CEC-20-0980|ST_1|CODE_09005|SX_M|RISK_3|AGE_25|SES_2|SCO_2|CD4_2|DRUG_0|MET_NA|APP_0|RES_1|REC_1|VEN_0|CL_203|NAT_mex|2020-07-22",
        "ST":"ST_1",
        "RISK":"RISK_3",
        "MET":"MET_NA",
        "NAT":"NAT_mex"
      }
    },
    {
      "id":"ID_CEC-21-3674|ST_1|CODE_09011|SX_M|RISK_3|AGE_25|SES_1|SCO_2|CD4_1|DRUG_0|MET_NA|APP_0|RES_1|REC_0|VEN_0|CL_NA|NAT_mex|2021-05-18",
      "cluster":570,
      "patient_attributes":{
        "ehars_uid":"ID_CEC-21-3674|ST_1|CODE_09011|SX_M|RISK_3|AGE_25|SES_1|SCO_2|CD4_1|DRUG_0|MET_NA|APP_0|RES_1|REC_0|VEN_0|CL_NA|NAT_mex|2021-05-18",
        "ST":"ST_1",
        "RISK":"RISK_3",
        "MET":"MET_NA",
        "NAT":"NAT_mex"
      }
    },
    {
      "id":"ID_CEC-20-0981|ST_2|CODE_15033|SX_M|RISK_3|AGE_20|SES_2|SCO_3|CD4_1|DRUG_0|MET_NA|APP_0|RES_1|REC_0|VEN_1|CL_NA|NAT_mex|2020-07-22",
      "cluster":570,
      "patient_attributes":{
        "ehars_uid":"ID_CEC-20-0981|ST_2|CODE_15033|SX_M|RISK_3|AGE_20|SES_2|SCO_3|CD4_1|DRUG_0|MET_NA|APP_0|RES_1|REC_0|VEN_1|CL_NA|NAT_mex|2020-07-22",
        "ST":"ST_2",
        "RISK":"RISK_3",
        "MET":"MET_NA",
        "NAT":"NAT_mex"
      }
    },
    {
      "id":"ID_CEC-20-0987|ST_2|CODE_15058|SX_M|RISK_3|AGE_20|SES_2|SCO_2|CD4_1|DRUG_0|MET_NA|APP_1|RES_1|REC_0|VEN_0|CL_817|NAT_mex|2020-07-23",
      "cluster":571,
      "patient_attributes":{
        "ehars_uid":"ID_CEC-20-0987|ST_2|CODE_15058|SX_M|RISK_3|AGE_20|SES_2|SCO_2|CD4_1|DRUG_0|MET_NA|APP_1|RES_1|REC_0|VEN_0|CL_817|NAT_mex|2020-07-23",
        "ST":"ST_2",
        "RISK":"RISK_3",
        "MET":"MET_NA",
        "NAT":"NAT_mex"
      }
    },
    {
      "id":"ID_CEC-21-2891|ST_1|CODE_09016|SX_M|RISK_3|AGE_30|SES_2|SCO_3|CD4_2|DRUG_1|MET_NA|APP_1|RES_1|REC_0|VEN_1|CL_817|NAT_mex|2021-03-08",
      "cluster":571,
      "patient_attributes":{
        "ehars_uid":"ID_CEC-21-2891|ST_1|CODE_09016|SX_M|RISK_3|AGE_30|SES_2|SCO_3|CD4_2|DRUG_1|MET_NA|APP_1|RES_1|REC_0|VEN_1|CL_817|NAT_mex|2021-03-08",
        "ST":"ST_1",
        "RISK":"RISK_3",
        "MET":"MET_NA",
        "NAT":"NAT_mex"
      }
    },
    {
      "id":"ID_CEC-20-1018|ST_1|CODE_09002|SX_M|RISK_NA|AGE_25|SES_NA|SCO_NA|CD4_2|DRUG_NA|MET_NA|APP_NA|RES_1|REC_1|VEN_NA|CL_366|NAT_NA|2020-07-27",
      "cluster":572,
      "patient_attributes":{
        "ehars_uid":"ID_CEC-20-1018|ST_1|CODE_09002|SX_M|RISK_NA|AGE_25|SES_NA|SCO_NA|CD4_2|DRUG_NA|MET_NA|APP_NA|RES_1|REC_1|VEN_NA|CL_366|NAT_NA|2020-07-27",
        "ST":"ST_1",
        "RISK":"RISK_NA",
        "MET":"MET_NA",
        "NAT":"NAT_NA"
      }
    },
    {
      "id":"ID_CEC-20-1034|ST_1|CODE_09003|SX_M|RISK_NA|AGE_27|SES_1|SCO_NA|CD4_2|DRUG_NA|MET_NA|APP_NA|RES_1|REC_1|VEN_NA|CL_366|NAT_mex|2020-07-30",
      "cluster":572,
      "patient_attributes":{
        "ehars_uid":"ID_CEC-20-1034|ST_1|CODE_09003|SX_M|RISK_NA|AGE_27|SES_1|SCO_NA|CD4_2|DRUG_NA|MET_NA|APP_NA|RES_1|REC_1|VEN_NA|CL_366|NAT_mex|2020-07-30",
        "ST":"ST_1",
        "RISK":"RISK_NA",
        "MET":"MET_NA",
        "NAT":"NAT_mex"
      }
    },
    {
      "id":"ID_CEC-20-1037|ST_1|CODE_09002|SX_M|RISK_2|AGE_26|SES_2|SCO_3|CD4_2|DRUG_0|MET_NA|APP_1|RES_1|REC_0|VEN_1|CL_819|NAT_mex|2020-07-30",
      "cluster":573,
      "patient_attributes":{
        "ehars_uid":"ID_CEC-20-1037|ST_1|CODE_09002|SX_M|RISK_2|AGE_26|SES_2|SCO_3|CD4_2|DRUG_0|MET_NA|APP_1|RES_1|REC_0|VEN_1|CL_819|NAT_mex|2020-07-30",
        "ST":"ST_1",
        "RISK":"RISK_2",
        "MET":"MET_NA",
        "NAT":"NAT_mex"
      }
    },
    {
      "id":"ID_CEC-22-8550|ST_1|CODE_09013|SX_M|RISK_3|AGE_30|SES_1|SCO_2|CD4_1|DRUG_0|MET_NA|APP_1|RES_1|REC_0|VEN_0|CL_819|NAT_mex|2022-08-10",
      "cluster":573,
      "patient_attributes":{
        "ehars_uid":"ID_CEC-22-8550|ST_1|CODE_09013|SX_M|RISK_3|AGE_30|SES_1|SCO_2|CD4_1|DRUG_0|MET_NA|APP_1|RES_1|REC_0|VEN_0|CL_819|NAT_mex|2022-08-10",
        "ST":"ST_1",
        "RISK":"RISK_3",
        "MET":"MET_NA",
        "NAT":"NAT_mex"
      }
    },
    {
      "id":"ID_CEC-20-1052|ST_1|CODE_09013|SX_M|RISK_NA|AGE_31|SES_NA|SCO_NA|CD4_2|DRUG_NA|MET_NA|APP_NA|RES_1|REC_1|VEN_NA|CL_820|NAT_NA|2020-07-31",
      "cluster":574,
      "patient_attributes":{
        "ehars_uid":"ID_CEC-20-1052|ST_1|CODE_09013|SX_M|RISK_NA|AGE_31|SES_NA|SCO_NA|CD4_2|DRUG_NA|MET_NA|APP_NA|RES_1|REC_1|VEN_NA|CL_820|NAT_NA|2020-07-31",
        "ST":"ST_1",
        "RISK":"RISK_NA",
        "MET":"MET_NA",
        "NAT":"NAT_NA"
      }
    },
    {
      "id":"ID_CEC-22-7932|ST_1|CODE_09013|SX_M|RISK_2|AGE_47|SES_1|SCO_2|CD4_1|DRUG_0|MET_NA|APP_0|RES_1|REC_0|VEN_0|CL_820|NAT_mex|2022-06-13",
      "cluster":574,
      "patient_attributes":{
        "ehars_uid":"ID_CEC-22-7932|ST_1|CODE_09013|SX_M|RISK_2|AGE_47|SES_1|SCO_2|CD4_1|DRUG_0|MET_NA|APP_0|RES_1|REC_0|VEN_0|CL_820|NAT_mex|2022-06-13",
        "ST":"ST_1",
        "RISK":"RISK_2",
        "MET":"MET_NA",
        "NAT":"NAT_mex"
      }
    },
    {
      "id":"ID_CEC-20-1089|ST_1|CODE_09005|SX_M|RISK_3|AGE_43|SES_2|SCO_2|CD4_1|DRUG_1|MET_NA|APP_1|RES_1|REC_0|VEN_NA|CL_823|NAT_mex|2020-08-07",
      "cluster":575,
      "patient_attributes":{
        "ehars_uid":"ID_CEC-20-1089|ST_1|CODE_09005|SX_M|RISK_3|AGE_43|SES_2|SCO_2|CD4_1|DRUG_1|MET_NA|APP_1|RES_1|REC_0|VEN_NA|CL_823|NAT_mex|2020-08-07",
        "ST":"ST_1",
        "RISK":"RISK_3",
        "MET":"MET_NA",
        "NAT":"NAT_mex"
      }
    },
    {
      "id":"ID_CEC-21-4882|ST_2|CODE_15081|SX_M|RISK_3|AGE_34|SES_2|SCO_3|CD4_1|DRUG_1|MET_NA|APP_1|RES_1|REC_0|VEN_0|CL_823|NAT_mex|2021-09-17",
      "cluster":575,
      "patient_attributes":{
        "ehars_uid":"ID_CEC-21-4882|ST_2|CODE_15081|SX_M|RISK_3|AGE_34|SES_2|SCO_3|CD4_1|DRUG_1|MET_NA|APP_1|RES_1|REC_0|VEN_0|CL_823|NAT_mex|2021-09-17",
        "ST":"ST_2",
        "RISK":"RISK_3",
        "MET":"MET_NA",
        "NAT":"NAT_mex"
      }
    },
    {
      "id":"ID_CEC-20-1139|ST_2|CODE_15025|SX_M|RISK_3|AGE_31|SES_2|SCO_3|CD4_2|DRUG_0|MET_NA|APP_1|RES_1|REC_0|VEN_0|CL_483|NAT_mex|2020-08-13",
      "cluster":576,
      "patient_attributes":{
        "ehars_uid":"ID_CEC-20-1139|ST_2|CODE_15025|SX_M|RISK_3|AGE_31|SES_2|SCO_3|CD4_2|DRUG_0|MET_NA|APP_1|RES_1|REC_0|VEN_0|CL_483|NAT_mex|2020-08-13",
        "ST":"ST_2",
        "RISK":"RISK_3",
        "MET":"MET_NA",
        "NAT":"NAT_mex"
      }
    },
    {
      "id":"ID_CEC-21-3322|ST_1|CODE_09007|SX_M|RISK_3|AGE_29|SES_1|SCO_3|CD4_2|DRUG_1|MET_NA|APP_0|RES_3|REC_0|VEN_0|CL_483|NAT_mex|2021-04-15",
      "cluster":576,
      "patient_attributes":{
        "ehars_uid":"ID_CEC-21-3322|ST_1|CODE_09007|SX_M|RISK_3|AGE_29|SES_1|SCO_3|CD4_2|DRUG_1|MET_NA|APP_0|RES_3|REC_0|VEN_0|CL_483|NAT_mex|2021-04-15",
        "ST":"ST_1",
        "RISK":"RISK_3",
        "MET":"MET_NA",
        "NAT":"NAT_mex"
      }
    },
    {
      "id":"ID_CEC-20-1144|ST_1|CODE_09016|SX_M|RISK_3|AGE_30|SES_2|SCO_3|CD4_2|DRUG_1|MET_NA|APP_1|RES_2|REC_0|VEN_0|CL_317|NAT_mex|2020-08-13",
      "cluster":577,
      "patient_attributes":{
        "ehars_uid":"ID_CEC-20-1144|ST_1|CODE_09016|SX_M|RISK_3|AGE_30|SES_2|SCO_3|CD4_2|DRUG_1|MET_NA|APP_1|RES_2|REC_0|VEN_0|CL_317|NAT_mex|2020-08-13",
        "ST":"ST_1",
        "RISK":"RISK_3",
        "MET":"MET_NA",
        "NAT":"NAT_mex"
      }
    },
    {
      "id":"ID_CEC-20-1267|ST_1|CODE_09015|SX_M|RISK_3|AGE_21|SES_2|SCO_2|CD4_1|DRUG_0|MET_NA|APP_1|RES_1|REC_0|VEN_0|CL_317|NAT_mex|2020-08-25",
      "cluster":577,
      "patient_attributes":{
        "ehars_uid":"ID_CEC-20-1267|ST_1|CODE_09015|SX_M|RISK_3|AGE_21|SES_2|SCO_2|CD4_1|DRUG_0|MET_NA|APP_1|RES_1|REC_0|VEN_0|CL_317|NAT_mex|2020-08-25",
        "ST":"ST_1",
        "RISK":"RISK_3",
        "MET":"MET_NA",
        "NAT":"NAT_mex"
      }
    },
    {
      "id":"ID_CEC-20-1153|ST_1|CODE_09003|SX_M|RISK_3|AGE_34|SES_1|SCO_2|CD4_2|DRUG_0|MET_NA|APP_0|RES_1|REC_0|VEN_1|CL_260|NAT_mex|2020-08-14",
      "cluster":578,
      "patient_attributes":{
        "ehars_uid":"ID_CEC-20-1153|ST_1|CODE_09003|SX_M|RISK_3|AGE_34|SES_1|SCO_2|CD4_2|DRUG_0|MET_NA|APP_0|RES_1|REC_0|VEN_1|CL_260|NAT_mex|2020-08-14",
        "ST":"ST_1",
        "RISK":"RISK_3",
        "MET":"MET_NA",
        "NAT":"NAT_mex"
      }
    },
    {
      "id":"ID_CEC-20-1178|ST_1|CODE_09003|SX_M|RISK_3|AGE_37|SES_2|SCO_2|CD4_1|DRUG_0|MET_NA|APP_0|RES_2|REC_0|VEN_1|CL_260|NAT_mex|2020-08-17",
      "cluster":578,
      "patient_attributes":{
        "ehars_uid":"ID_CEC-20-1178|ST_1|CODE_09003|SX_M|RISK_3|AGE_37|SES_2|SCO_2|CD4_1|DRUG_0|MET_NA|APP_0|RES_2|REC_0|VEN_1|CL_260|NAT_mex|2020-08-17",
        "ST":"ST_1",
        "RISK":"RISK_3",
        "MET":"MET_NA",
        "NAT":"NAT_mex"
      }
    },
    {
      "id":"ID_CEC-20-1154|ST_1|CODE_09002|SX_M|RISK_3|AGE_22|SES_2|SCO_2|CD4_2|DRUG_0|MET_NA|APP_0|RES_1|REC_1|VEN_0|CL_NA|NAT_mex|2020-08-14",
      "cluster":579,
      "patient_attributes":{
        "ehars_uid":"ID_CEC-20-1154|ST_1|CODE_09002|SX_M|RISK_3|AGE_22|SES_2|SCO_2|CD4_2|DRUG_0|MET_NA|APP_0|RES_1|REC_1|VEN_0|CL_NA|NAT_mex|2020-08-14",
        "ST":"ST_1",
        "RISK":"RISK_3",
        "MET":"MET_NA",
        "NAT":"NAT_mex"
      }
    },
    {
      "id":"ID_CEC-20-1155|ST_1|CODE_09007|SX_M|RISK_3|AGE_30|SES_2|SCO_3|CD4_2|DRUG_0|MET_NA|APP_1|RES_1|REC_0|VEN_0|CL_NA|NAT_mex|2020-08-14",
      "cluster":579,
      "patient_attributes":{
        "ehars_uid":"ID_CEC-20-1155|ST_1|CODE_09007|SX_M|RISK_3|AGE_30|SES_2|SCO_3|CD4_2|DRUG_0|MET_NA|APP_1|RES_1|REC_0|VEN_0|CL_NA|NAT_mex|2020-08-14",
        "ST":"ST_1",
        "RISK":"RISK_3",
        "MET":"MET_NA",
        "NAT":"NAT_mex"
      }
    },
    {
      "id":"ID_CEC-21-2703|ST_2|CODE_15033|SX_M|RISK_3|AGE_48|SES_2|SCO_2|CD4_2|DRUG_1|MET_NA|APP_0|RES_1|REC_1|VEN_1|CL_NA|NAT_mex|2021-02-18",
      "cluster":580,
      "patient_attributes":{
        "ehars_uid":"ID_CEC-21-2703|ST_2|CODE_15033|SX_M|RISK_3|AGE_48|SES_2|SCO_2|CD4_2|DRUG_1|MET_NA|APP_0|RES_1|REC_1|VEN_1|CL_NA|NAT_mex|2021-02-18",
        "ST":"ST_2",
        "RISK":"RISK_3",
        "MET":"MET_NA",
        "NAT":"NAT_mex"
      }
    },
    {
      "id":"ID_CEC-20-1160|ST_2|CODE_15070|SX_M|RISK_3|AGE_29|SES_2|SCO_3|CD4_1|DRUG_0|MET_NA|APP_1|RES_1|REC_0|VEN_1|CL_NA|NAT_mex|2020-08-14",
      "cluster":580,
      "patient_attributes":{
        "ehars_uid":"ID_CEC-20-1160|ST_2|CODE_15070|SX_M|RISK_3|AGE_29|SES_2|SCO_3|CD4_1|DRUG_0|MET_NA|APP_1|RES_1|REC_0|VEN_1|CL_NA|NAT_mex|2020-08-14",
        "ST":"ST_2",
        "RISK":"RISK_3",
        "MET":"MET_NA",
        "NAT":"NAT_mex"
      }
    },
    {
      "id":"ID_CEC-20-1187|ST_2|CODE_15033|SX_FT|RISK_4|AGE_27|SES_2|SCO_2|CD4_2|DRUG_0|MET_NA|APP_NA|RES_1|REC_0|VEN_NA|CL_239|NAT_mex|2020-08-18",
      "cluster":581,
      "patient_attributes":{
        "ehars_uid":"ID_CEC-20-1187|ST_2|CODE_15033|SX_FT|RISK_4|AGE_27|SES_2|SCO_2|CD4_2|DRUG_0|MET_NA|APP_NA|RES_1|REC_0|VEN_NA|CL_239|NAT_mex|2020-08-18",
        "ST":"ST_2",
        "RISK":"RISK_4",
        "MET":"MET_NA",
        "NAT":"NAT_mex"
      }
    },
    {
      "id":"ID_CEC-20-2016|ST_1|CODE_09003|SX_M|RISK_3|AGE_31|SES_1|SCO_2|CD4_2|DRUG_1|MET_NA|APP_1|RES_1|REC_0|VEN_1|CL_239|NAT_mex|2020-11-13",
      "cluster":581,
      "patient_attributes":{
        "ehars_uid":"ID_CEC-20-2016|ST_1|CODE_09003|SX_M|RISK_3|AGE_31|SES_1|SCO_2|CD4_2|DRUG_1|MET_NA|APP_1|RES_1|REC_0|VEN_1|CL_239|NAT_mex|2020-11-13",
        "ST":"ST_1",
        "RISK":"RISK_3",
        "MET":"MET_NA",
        "NAT":"NAT_mex"
      }
    },
    {
      "id":"ID_CEC-20-1197|ST_2|CODE_15033|SX_M|RISK_3|AGE_29|SES_1|SCO_2|CD4_1|DRUG_1|MET_NA|APP_1|RES_3|REC_0|VEN_0|CL_826|NAT_mex|2020-08-19",
      "cluster":582,
      "patient_attributes":{
        "ehars_uid":"ID_CEC-20-1197|ST_2|CODE_15033|SX_M|RISK_3|AGE_29|SES_1|SCO_2|CD4_1|DRUG_1|MET_NA|APP_1|RES_3|REC_0|VEN_0|CL_826|NAT_mex|2020-08-19",
        "ST":"ST_2",
        "RISK":"RISK_3",
        "MET":"MET_NA",
        "NAT":"NAT_mex"
      }
    },
    {
      "id":"ID_CEC-22-6196|ST_1|CODE_09015|SX_M|RISK_3|AGE_28|SES_1|SCO_2|CD4_1|DRUG_1|MET_NA|APP_1|RES_3|REC_0|VEN_0|CL_826|NAT_mex|2022-01-20",
      "cluster":582,
      "patient_attributes":{
        "ehars_uid":"ID_CEC-22-6196|ST_1|CODE_09015|SX_M|RISK_3|AGE_28|SES_1|SCO_2|CD4_1|DRUG_1|MET_NA|APP_1|RES_3|REC_0|VEN_0|CL_826|NAT_mex|2022-01-20",
        "ST":"ST_1",
        "RISK":"RISK_3",
        "MET":"MET_NA",
        "NAT":"NAT_mex"
      }
    },
    {
      "id":"ID_CEC-20-1208|ST_2|CODE_15033|SX_M|RISK_3|AGE_29|SES_2|SCO_3|CD4_3|DRUG_1|MET_NA|APP_0|RES_1|REC_0|VEN_1|CL_96|NAT_mex|2020-08-19",
      "cluster":583,
      "patient_attributes":{
        "ehars_uid":"ID_CEC-20-1208|ST_2|CODE_15033|SX_M|RISK_3|AGE_29|SES_2|SCO_3|CD4_3|DRUG_1|MET_NA|APP_0|RES_1|REC_0|VEN_1|CL_96|NAT_mex|2020-08-19",
        "ST":"ST_2",
        "RISK":"RISK_3",
        "MET":"MET_NA",
        "NAT":"NAT_mex"
      }
    },
    {
      "id":"ID_CEC-20-1209|ST_2|CODE_15033|SX_M|RISK_3|AGE_32|SES_2|SCO_2|CD4_2|DRUG_1|MET_NA|APP_0|RES_1|REC_0|VEN_1|CL_96|NAT_mex|2020-08-19",
      "cluster":583,
      "patient_attributes":{
        "ehars_uid":"ID_CEC-20-1209|ST_2|CODE_15033|SX_M|RISK_3|AGE_32|SES_2|SCO_2|CD4_2|DRUG_1|MET_NA|APP_0|RES_1|REC_0|VEN_1|CL_96|NAT_mex|2020-08-19",
        "ST":"ST_2",
        "RISK":"RISK_3",
        "MET":"MET_NA",
        "NAT":"NAT_mex"
      }
    },
    {
      "id":"ID_CEC-20-1245|ST_1|CODE_09015|SX_M|RISK_3|AGE_27|SES_2|SCO_2|CD4_1|DRUG_1|MET_NA|APP_1|RES_1|REC_0|VEN_NA|CL_828|NAT_mex|2020-08-24",
      "cluster":584,
      "patient_attributes":{
        "ehars_uid":"ID_CEC-20-1245|ST_1|CODE_09015|SX_M|RISK_3|AGE_27|SES_2|SCO_2|CD4_1|DRUG_1|MET_NA|APP_1|RES_1|REC_0|VEN_NA|CL_828|NAT_mex|2020-08-24",
        "ST":"ST_1",
        "RISK":"RISK_3",
        "MET":"MET_NA",
        "NAT":"NAT_mex"
      }
    },
    {
      "id":"ID_CEC-21-2444|ST_1|CODE_09007|SX_M|RISK_3|AGE_29|SES_2|SCO_3|CD4_1|DRUG_0|MET_NA|APP_1|RES_1|REC_0|VEN_0|CL_828|NAT_mex|2021-01-20",
      "cluster":584,
      "patient_attributes":{
        "ehars_uid":"ID_CEC-21-2444|ST_1|CODE_09007|SX_M|RISK_3|AGE_29|SES_2|SCO_3|CD4_1|DRUG_0|MET_NA|APP_1|RES_1|REC_0|VEN_0|CL_828|NAT_mex|2021-01-20",
        "ST":"ST_1",
        "RISK":"RISK_3",
        "MET":"MET_NA",
        "NAT":"NAT_mex"
      }
    },
    {
      "id":"ID_CEC-20-1251|ST_1|CODE_09012|SX_M|RISK_3|AGE_25|SES_2|SCO_3|CD4_2|DRUG_1|MET_NA|APP_0|RES_1|REC_0|VEN_0|CL_158|NAT_mex|2020-08-24",
      "cluster":585,
      "patient_attributes":{
        "ehars_uid":"ID_CEC-20-1251|ST_1|CODE_09012|SX_M|RISK_3|AGE_25|SES_2|SCO_3|CD4_2|DRUG_1|MET_NA|APP_0|RES_1|REC_0|VEN_0|CL_158|NAT_mex|2020-08-24",
        "ST":"ST_1",
        "RISK":"RISK_3",
        "MET":"MET_NA",
        "NAT":"NAT_mex"
      }
    },
    {
      "id":"ID_CEC-20-1252|ST_1|CODE_09012|SX_M|RISK_3|AGE_27|SES_2|SCO_2|CD4_1|DRUG_0|MET_NA|APP_0|RES_1|REC_0|VEN_0|CL_158|NAT_mex|2020-08-24",
      "cluster":585,
      "patient_attributes":{
        "ehars_uid":"ID_CEC-20-1252|ST_1|CODE_09012|SX_M|RISK_3|AGE_27|SES_2|SCO_2|CD4_1|DRUG_0|MET_NA|APP_0|RES_1|REC_0|VEN_0|CL_158|NAT_mex|2020-08-24",
        "ST":"ST_1",
        "RISK":"RISK_3",
        "MET":"MET_NA",
        "NAT":"NAT_mex"
      }
    },
    {
      "id":"ID_CEC-20-1265|ST_1|CODE_09006|SX_M|RISK_3|AGE_28|SES_1|SCO_3|CD4_1|DRUG_0|MET_NA|APP_0|RES_2|REC_0|VEN_0|CL_301|NAT_mex|2020-08-25",
      "cluster":586,
      "patient_attributes":{
        "ehars_uid":"ID_CEC-20-1265|ST_1|CODE_09006|SX_M|RISK_3|AGE_28|SES_1|SCO_3|CD4_1|DRUG_0|MET_NA|APP_0|RES_2|REC_0|VEN_0|CL_301|NAT_mex|2020-08-25",
        "ST":"ST_1",
        "RISK":"RISK_3",
        "MET":"MET_NA",
        "NAT":"NAT_mex"
      }
    },
    {
      "id":"ID_CEC-20-1266|ST_1|CODE_09007|SX_M|RISK_3|AGE_26|SES_1|SCO_3|CD4_2|DRUG_1|MET_NA|APP_0|RES_1|REC_0|VEN_0|CL_301|NAT_mex|2020-08-25",
      "cluster":586,
      "patient_attributes":{
        "ehars_uid":"ID_CEC-20-1266|ST_1|CODE_09007|SX_M|RISK_3|AGE_26|SES_1|SCO_3|CD4_2|DRUG_1|MET_NA|APP_0|RES_1|REC_0|VEN_0|CL_301|NAT_mex|2020-08-25",
        "ST":"ST_1",
        "RISK":"RISK_3",
        "MET":"MET_NA",
        "NAT":"NAT_mex"
      }
    },
    {
      "id":"ID_CEC-20-1273|ST_1|CODE_09016|SX_M|RISK_3|AGE_28|SES_2|SCO_3|CD4_2|DRUG_1|MET_NA|APP_0|RES_1|REC_1|VEN_0|CL_829|NAT_mex|2020-08-27",
      "cluster":587,
      "patient_attributes":{
        "ehars_uid":"ID_CEC-20-1273|ST_1|CODE_09016|SX_M|RISK_3|AGE_28|SES_2|SCO_3|CD4_2|DRUG_1|MET_NA|APP_0|RES_1|REC_1|VEN_0|CL_829|NAT_mex|2020-08-27",
        "ST":"ST_1",
        "RISK":"RISK_3",
        "MET":"MET_NA",
        "NAT":"NAT_mex"
      }
    },
    {
      "id":"ID_CEC-22-8399|ST_1|CODE_09002|SX_M|RISK_3|AGE_28|SES_2|SCO_2|CD4_2|DRUG_1|MET_1|APP_1|RES_1|REC_0|VEN_1|CL_829|NAT_mex|2022-07-21",
      "cluster":587,
      "patient_attributes":{
        "ehars_uid":"ID_CEC-22-8399|ST_1|CODE_09002|SX_M|RISK_3|AGE_28|SES_2|SCO_2|CD4_2|DRUG_1|MET_1|APP_1|RES_1|REC_0|VEN_1|CL_829|NAT_mex|2022-07-21",
        "ST":"ST_1",
        "RISK":"RISK_3",
        "MET":"MET_1",
        "NAT":"NAT_mex"
      }
    },
    {
      "id":"ID_CEC-20-1278|ST_1|CODE_07106|SX_M|RISK_3|AGE_37|SES_2|SCO_3|CD4_1|DRUG_1|MET_NA|APP_1|RES_2|REC_0|VEN_0|CL_830|NAT_mex|2020-08-27",
      "cluster":588,
      "patient_attributes":{
        "ehars_uid":"ID_CEC-20-1278|ST_1|CODE_07106|SX_M|RISK_3|AGE_37|SES_2|SCO_3|CD4_1|DRUG_1|MET_NA|APP_1|RES_2|REC_0|VEN_0|CL_830|NAT_mex|2020-08-27",
        "ST":"ST_1",
        "RISK":"RISK_3",
        "MET":"MET_NA",
        "NAT":"NAT_mex"
      }
    },
    {
      "id":"ID_CEC-21-4126|ST_1|CODE_09008|SX_M|RISK_3|AGE_48|SES_1|SCO_1|CD4_2|DRUG_0|MET_NA|APP_0|RES_2|REC_0|VEN_1|CL_830|NAT_mex|2021-06-28",
      "cluster":588,
      "patient_attributes":{
        "ehars_uid":"ID_CEC-21-4126|ST_1|CODE_09008|SX_M|RISK_3|AGE_48|SES_1|SCO_1|CD4_2|DRUG_0|MET_NA|APP_0|RES_2|REC_0|VEN_1|CL_830|NAT_mex|2021-06-28",
        "ST":"ST_1",
        "RISK":"RISK_3",
        "MET":"MET_NA",
        "NAT":"NAT_mex"
      }
    },
    {
      "id":"ID_CEC-20-1284|ST_2|CODE_15091|SX_M|RISK_3|AGE_26|SES_1|SCO_2|CD4_1|DRUG_0|MET_NA|APP_0|RES_1|REC_0|VEN_0|CL_387|NAT_mex|2020-08-26",
      "cluster":589,
      "patient_attributes":{
        "ehars_uid":"ID_CEC-20-1284|ST_2|CODE_15091|SX_M|RISK_3|AGE_26|SES_1|SCO_2|CD4_1|DRUG_0|MET_NA|APP_0|RES_1|REC_0|VEN_0|CL_387|NAT_mex|2020-08-26",
        "ST":"ST_2",
        "RISK":"RISK_3",
        "MET":"MET_NA",
        "NAT":"NAT_mex"
      }
    },
    {
      "id":"ID_CEC-20-1285|ST_2|CODE_15091|SX_M|RISK_3|AGE_27|SES_1|SCO_2|CD4_2|DRUG_0|MET_NA|APP_0|RES_1|REC_0|VEN_0|CL_387|NAT_mex|2020-08-26",
      "cluster":589,
      "patient_attributes":{
        "ehars_uid":"ID_CEC-20-1285|ST_2|CODE_15091|SX_M|RISK_3|AGE_27|SES_1|SCO_2|CD4_2|DRUG_0|MET_NA|APP_0|RES_1|REC_0|VEN_0|CL_387|NAT_mex|2020-08-26",
        "ST":"ST_2",
        "RISK":"RISK_3",
        "MET":"MET_NA",
        "NAT":"NAT_mex"
      }
    },
    {
      "id":"ID_CEC-20-1295|ST_1|CODE_09014|SX_M|RISK_NA|AGE_22|SES_2|SCO_2|CD4_1|DRUG_1|MET_NA|APP_1|RES_1|REC_0|VEN_0|CL_159|NAT_mex|2020-08-28",
      "cluster":590,
      "patient_attributes":{
        "ehars_uid":"ID_CEC-20-1295|ST_1|CODE_09014|SX_M|RISK_NA|AGE_22|SES_2|SCO_2|CD4_1|DRUG_1|MET_NA|APP_1|RES_1|REC_0|VEN_0|CL_159|NAT_mex|2020-08-28",
        "ST":"ST_1",
        "RISK":"RISK_NA",
        "MET":"MET_NA",
        "NAT":"NAT_mex"
      }
    },
    {
      "id":"ID_CEC-21-4937|ST_1|CODE_09010|SX_M|RISK_3|AGE_22|SES_2|SCO_2|CD4_2|DRUG_1|MET_NA|APP_1|RES_1|REC_0|VEN_1|CL_159|NAT_mex|2021-09-23",
      "cluster":590,
      "patient_attributes":{
        "ehars_uid":"ID_CEC-21-4937|ST_1|CODE_09010|SX_M|RISK_3|AGE_22|SES_2|SCO_2|CD4_2|DRUG_1|MET_NA|APP_1|RES_1|REC_0|VEN_1|CL_159|NAT_mex|2021-09-23",
        "ST":"ST_1",
        "RISK":"RISK_3",
        "MET":"MET_NA",
        "NAT":"NAT_mex"
      }
    },
    {
      "id":"ID_CEC-21-3097|ST_2|CODE_15033|SX_M|RISK_3|AGE_21|SES_2|SCO_2|CD4_2|DRUG_1|MET_NA|APP_0|RES_1|REC_0|VEN_0|CL_NA|NAT_mex|2021-03-26",
      "cluster":591,
      "patient_attributes":{
        "ehars_uid":"ID_CEC-21-3097|ST_2|CODE_15033|SX_M|RISK_3|AGE_21|SES_2|SCO_2|CD4_2|DRUG_1|MET_NA|APP_0|RES_1|REC_0|VEN_0|CL_NA|NAT_mex|2021-03-26",
        "ST":"ST_2",
        "RISK":"RISK_3",
        "MET":"MET_NA",
        "NAT":"NAT_mex"
      }
    },
    {
      "id":"ID_CEC-20-1394|ST_2|CODE_15020|SX_M|RISK_3|AGE_24|SES_2|SCO_2|CD4_1|DRUG_0|MET_NA|APP_0|RES_1|REC_0|VEN_0|CL_NA|NAT_mex|2020-09-09",
      "cluster":591,
      "patient_attributes":{
        "ehars_uid":"ID_CEC-20-1394|ST_2|CODE_15020|SX_M|RISK_3|AGE_24|SES_2|SCO_2|CD4_1|DRUG_0|MET_NA|APP_0|RES_1|REC_0|VEN_0|CL_NA|NAT_mex|2020-09-09",
        "ST":"ST_2",
        "RISK":"RISK_3",
        "MET":"MET_NA",
        "NAT":"NAT_mex"
      }
    },
    {
      "id":"ID_CEC-20-1398|ST_1|CODE_09003|SX_M|RISK_3|AGE_32|SES_2|SCO_3|CD4_1|DRUG_1|MET_NA|APP_0|RES_2|REC_0|VEN_0|CL_836|NAT_mex|2020-09-10",
      "cluster":592,
      "patient_attributes":{
        "ehars_uid":"ID_CEC-20-1398|ST_1|CODE_09003|SX_M|RISK_3|AGE_32|SES_2|SCO_3|CD4_1|DRUG_1|MET_NA|APP_0|RES_2|REC_0|VEN_0|CL_836|NAT_mex|2020-09-10",
        "ST":"ST_1",
        "RISK":"RISK_3",
        "MET":"MET_NA",
        "NAT":"NAT_mex"
      }
    },
    {
      "id":"ID_CEC-21-3541|ST_1|CODE_09004|SX_M|RISK_3|AGE_30|SES_2|SCO_2|CD4_1|DRUG_0|MET_NA|APP_1|RES_1|REC_0|VEN_1|CL_836|NAT_mex|2021-05-06",
      "cluster":592,
      "patient_attributes":{
        "ehars_uid":"ID_CEC-21-3541|ST_1|CODE_09004|SX_M|RISK_3|AGE_30|SES_2|SCO_2|CD4_1|DRUG_0|MET_NA|APP_1|RES_1|REC_0|VEN_1|CL_836|NAT_mex|2021-05-06",
        "ST":"ST_1",
        "RISK":"RISK_3",
        "MET":"MET_NA",
        "NAT":"NAT_mex"
      }
    },
    {
      "id":"ID_CEC-20-1399|ST_1|CODE_09013|SX_M|RISK_2|AGE_27|SES_2|SCO_2|CD4_1|DRUG_1|MET_NA|APP_0|RES_1|REC_0|VEN_NA|CL_837|NAT_mex|2020-09-10",
      "cluster":593,
      "patient_attributes":{
        "ehars_uid":"ID_CEC-20-1399|ST_1|CODE_09013|SX_M|RISK_2|AGE_27|SES_2|SCO_2|CD4_1|DRUG_1|MET_NA|APP_0|RES_1|REC_0|VEN_NA|CL_837|NAT_mex|2020-09-10",
        "ST":"ST_1",
        "RISK":"RISK_2",
        "MET":"MET_NA",
        "NAT":"NAT_mex"
      }
    },
    {
      "id":"ID_CEC-22-7885|ST_2|CODE_15057|SX_M|RISK_3|AGE_22|SES_1|SCO_2|CD4_2|DRUG_1|MET_NA|APP_1|RES_1|REC_1|VEN_1|CL_837|NAT_mex|2022-06-09",
      "cluster":593,
      "patient_attributes":{
        "ehars_uid":"ID_CEC-22-7885|ST_2|CODE_15057|SX_M|RISK_3|AGE_22|SES_1|SCO_2|CD4_2|DRUG_1|MET_NA|APP_1|RES_1|REC_1|VEN_1|CL_837|NAT_mex|2022-06-09",
        "ST":"ST_2",
        "RISK":"RISK_3",
        "MET":"MET_NA",
        "NAT":"NAT_mex"
      }
    },
    {
      "id":"ID_CEC-20-1409|ST_2|CODE_15122|SX_M|RISK_3|AGE_22|SES_2|SCO_2|CD4_1|DRUG_0|MET_NA|APP_0|RES_1|REC_0|VEN_0|CL_839|NAT_mex|2020-09-11",
      "cluster":594,
      "patient_attributes":{
        "ehars_uid":"ID_CEC-20-1409|ST_2|CODE_15122|SX_M|RISK_3|AGE_22|SES_2|SCO_2|CD4_1|DRUG_0|MET_NA|APP_0|RES_1|REC_0|VEN_0|CL_839|NAT_mex|2020-09-11",
        "ST":"ST_2",
        "RISK":"RISK_3",
        "MET":"MET_NA",
        "NAT":"NAT_mex"
      }
    },
    {
      "id":"ID_CEC-21-5135|ST_1|CODE_09007|SX_M|RISK_3|AGE_28|SES_2|SCO_3|CD4_2|DRUG_0|MET_NA|APP_0|RES_1|REC_0|VEN_0|CL_839|NAT_mex|2021-10-08",
      "cluster":594,
      "patient_attributes":{
        "ehars_uid":"ID_CEC-21-5135|ST_1|CODE_09007|SX_M|RISK_3|AGE_28|SES_2|SCO_3|CD4_2|DRUG_0|MET_NA|APP_0|RES_1|REC_0|VEN_0|CL_839|NAT_mex|2021-10-08",
        "ST":"ST_1",
        "RISK":"RISK_3",
        "MET":"MET_NA",
        "NAT":"NAT_mex"
      }
    },
    {
      "id":"ID_CEC-21-2952|ST_1|CODE_09010|SX_M|RISK_3|AGE_36|SES_1|SCO_1|CD4_1|DRUG_0|MET_NA|APP_0|RES_1|REC_0|VEN_0|CL_840|NAT_mex|2021-03-16",
      "cluster":595,
      "patient_attributes":{
        "ehars_uid":"ID_CEC-21-2952|ST_1|CODE_09010|SX_M|RISK_3|AGE_36|SES_1|SCO_1|CD4_1|DRUG_0|MET_NA|APP_0|RES_1|REC_0|VEN_0|CL_840|NAT_mex|2021-03-16",
        "ST":"ST_1",
        "RISK":"RISK_3",
        "MET":"MET_NA",
        "NAT":"NAT_mex"
      }
    },
    {
      "id":"ID_CEC-20-1413|ST_1|CODE_09010|SX_M|RISK_3|AGE_37|SES_2|SCO_3|CD4_1|DRUG_0|MET_NA|APP_0|RES_1|REC_0|VEN_0|CL_840|NAT_mex|2020-09-11",
      "cluster":595,
      "patient_attributes":{
        "ehars_uid":"ID_CEC-20-1413|ST_1|CODE_09010|SX_M|RISK_3|AGE_37|SES_2|SCO_3|CD4_1|DRUG_0|MET_NA|APP_0|RES_1|REC_0|VEN_0|CL_840|NAT_mex|2020-09-11",
        "ST":"ST_1",
        "RISK":"RISK_3",
        "MET":"MET_NA",
        "NAT":"NAT_mex"
      }
    },
    {
      "id":"ID_CEC-20-1425|ST_1|CODE_09015|SX_M|RISK_3|AGE_31|SES_2|SCO_3|CD4_2|DRUG_1|MET_NA|APP_1|RES_2|REC_0|VEN_0|CL_842|NAT_mex|2020-09-14",
      "cluster":596,
      "patient_attributes":{
        "ehars_uid":"ID_CEC-20-1425|ST_1|CODE_09015|SX_M|RISK_3|AGE_31|SES_2|SCO_3|CD4_2|DRUG_1|MET_NA|APP_1|RES_2|REC_0|VEN_0|CL_842|NAT_mex|2020-09-14",
        "ST":"ST_1",
        "RISK":"RISK_3",
        "MET":"MET_NA",
        "NAT":"NAT_mex"
      }
    },
    {
      "id":"ID_CEC-22-6191|ST_1|CODE_09006|SX_M|RISK_3|AGE_35|SES_1|SCO_3|CD4_1|DRUG_1|MET_NA|APP_0|RES_2|REC_0|VEN_0|CL_842|NAT_mex|2022-01-19",
      "cluster":596,
      "patient_attributes":{
        "ehars_uid":"ID_CEC-22-6191|ST_1|CODE_09006|SX_M|RISK_3|AGE_35|SES_1|SCO_3|CD4_1|DRUG_1|MET_NA|APP_0|RES_2|REC_0|VEN_0|CL_842|NAT_mex|2022-01-19",
        "ST":"ST_1",
        "RISK":"RISK_3",
        "MET":"MET_NA",
        "NAT":"NAT_mex"
      }
    },
    {
      "id":"ID_CEC-20-1449|ST_1|CODE_09012|SX_M|RISK_3|AGE_41|SES_2|SCO_3|CD4_2|DRUG_1|MET_NA|APP_1|RES_1|REC_0|VEN_NA|CL_846|NAT_mex|2020-09-17",
      "cluster":597,
      "patient_attributes":{
        "ehars_uid":"ID_CEC-20-1449|ST_1|CODE_09012|SX_M|RISK_3|AGE_41|SES_2|SCO_3|CD4_2|DRUG_1|MET_NA|APP_1|RES_1|REC_0|VEN_NA|CL_846|NAT_mex|2020-09-17",
        "ST":"ST_1",
        "RISK":"RISK_3",
        "MET":"MET_NA",
        "NAT":"NAT_mex"
      }
    },
    {
      "id":"ID_CEC-21-3575|ST_1|CODE_09005|SX_M|RISK_NA|AGE_27|SES_NA|SCO_2|CD4_1|DRUG_NA|MET_NA|APP_NA|RES_1|REC_0|VEN_NA|CL_846|NAT_mex|2021-05-07",
      "cluster":597,
      "patient_attributes":{
        "ehars_uid":"ID_CEC-21-3575|ST_1|CODE_09005|SX_M|RISK_NA|AGE_27|SES_NA|SCO_2|CD4_1|DRUG_NA|MET_NA|APP_NA|RES_1|REC_0|VEN_NA|CL_846|NAT_mex|2021-05-07",
        "ST":"ST_1",
        "RISK":"RISK_NA",
        "MET":"MET_NA",
        "NAT":"NAT_mex"
      }
    },
    {
      "id":"ID_CEC-20-1473|ST_2|CODE_15120|SX_M|RISK_3|AGE_21|SES_1|SCO_2|CD4_2|DRUG_0|MET_NA|APP_0|RES_2|REC_1|VEN_0|CL_849|NAT_mex|2020-09-18",
      "cluster":598,
      "patient_attributes":{
        "ehars_uid":"ID_CEC-20-1473|ST_2|CODE_15120|SX_M|RISK_3|AGE_21|SES_1|SCO_2|CD4_2|DRUG_0|MET_NA|APP_0|RES_2|REC_1|VEN_0|CL_849|NAT_mex|2020-09-18",
        "ST":"ST_2",
        "RISK":"RISK_3",
        "MET":"MET_NA",
        "NAT":"NAT_mex"
      }
    },
    {
      "id":"ID_CEC-21-5638|ST_1|CODE_07106|SX_M|RISK_3|AGE_28|SES_1|SCO_2|CD4_1|DRUG_1|MET_NA|APP_1|RES_2|REC_0|VEN_0|CL_849|NAT_mex|2021-11-22",
      "cluster":598,
      "patient_attributes":{
        "ehars_uid":"ID_CEC-21-5638|ST_1|CODE_07106|SX_M|RISK_3|AGE_28|SES_1|SCO_2|CD4_1|DRUG_1|MET_NA|APP_1|RES_2|REC_0|VEN_0|CL_849|NAT_mex|2021-11-22",
        "ST":"ST_1",
        "RISK":"RISK_3",
        "MET":"MET_NA",
        "NAT":"NAT_mex"
      }
    },
    {
      "id":"ID_CEC-20-1475|ST_2|CODE_15093|SX_M|RISK_3|AGE_39|SES_1|SCO_2|CD4_1|DRUG_0|MET_NA|APP_0|RES_1|REC_0|VEN_0|CL_850|NAT_mex|2020-09-18",
      "cluster":599,
      "patient_attributes":{
        "ehars_uid":"ID_CEC-20-1475|ST_2|CODE_15093|SX_M|RISK_3|AGE_39|SES_1|SCO_2|CD4_1|DRUG_0|MET_NA|APP_0|RES_1|REC_0|VEN_0|CL_850|NAT_mex|2020-09-18",
        "ST":"ST_2",
        "RISK":"RISK_3",
        "MET":"MET_NA",
        "NAT":"NAT_mex"
      }
    },
    {
      "id":"ID_CEC-21-4182|ST_2|CODE_15033|SX_M|RISK_3|AGE_38|SES_2|SCO_3|CD4_2|DRUG_0|MET_NA|APP_1|RES_1|REC_0|VEN_1|CL_850|NAT_mex|2021-07-02",
      "cluster":599,
      "patient_attributes":{
        "ehars_uid":"ID_CEC-21-4182|ST_2|CODE_15033|SX_M|RISK_3|AGE_38|SES_2|SCO_3|CD4_2|DRUG_0|MET_NA|APP_1|RES_1|REC_0|VEN_1|CL_850|NAT_mex|2021-07-02",
        "ST":"ST_2",
        "RISK":"RISK_3",
        "MET":"MET_NA",
        "NAT":"NAT_mex"
      }
    },
    {
      "id":"ID_CEC-21-2841|ST_1|CODE_09015|SX_FT|RISK_4|AGE_36|SES_1|SCO_3|CD4_2|DRUG_0|MET_NA|APP_NA|RES_1|REC_0|VEN_NA|CL_NA|NAT_mex|2021-03-03",
      "cluster":600,
      "patient_attributes":{
        "ehars_uid":"ID_CEC-21-2841|ST_1|CODE_09015|SX_FT|RISK_4|AGE_36|SES_1|SCO_3|CD4_2|DRUG_0|MET_NA|APP_NA|RES_1|REC_0|VEN_NA|CL_NA|NAT_mex|2021-03-03",
        "ST":"ST_1",
        "RISK":"RISK_4",
        "MET":"MET_NA",
        "NAT":"NAT_mex"
      }
    },
    {
      "id":"ID_CEC-20-1485|ST_1|CODE_09006|SX_FT|RISK_4|AGE_26|SES_2|SCO_2|CD4_1|DRUG_0|MET_NA|APP_NA|RES_1|REC_0|VEN_NA|CL_852|NAT_mex|2020-09-21",
      "cluster":600,
      "patient_attributes":{
        "ehars_uid":"ID_CEC-20-1485|ST_1|CODE_09006|SX_FT|RISK_4|AGE_26|SES_2|SCO_2|CD4_1|DRUG_0|MET_NA|APP_NA|RES_1|REC_0|VEN_NA|CL_852|NAT_mex|2020-09-21",
        "ST":"ST_1",
        "RISK":"RISK_4",
        "MET":"MET_NA",
        "NAT":"NAT_mex"
      }
    },
    {
      "id":"ID_CEC-20-1488|ST_2|CODE_15093|SX_M|RISK_2|AGE_29|SES_1|SCO_3|CD4_2|DRUG_0|MET_NA|APP_1|RES_1|REC_0|VEN_1|CL_43|NAT_mex|2020-09-21",
      "cluster":601,
      "patient_attributes":{
        "ehars_uid":"ID_CEC-20-1488|ST_2|CODE_15093|SX_M|RISK_2|AGE_29|SES_1|SCO_3|CD4_2|DRUG_0|MET_NA|APP_1|RES_1|REC_0|VEN_1|CL_43|NAT_mex|2020-09-21",
        "ST":"ST_2",
        "RISK":"RISK_2",
        "MET":"MET_NA",
        "NAT":"NAT_mex"
      }
    },
    {
      "id":"ID_CEC-21-2382|ST_2|CODE_15099|SX_M|RISK_3|AGE_24|SES_1|SCO_3|CD4_2|DRUG_1|MET_NA|APP_NA|RES_1|REC_0|VEN_NA|CL_43|NAT_mex|2021-01-13",
      "cluster":601,
      "patient_attributes":{
        "ehars_uid":"ID_CEC-21-2382|ST_2|CODE_15099|SX_M|RISK_3|AGE_24|SES_1|SCO_3|CD4_2|DRUG_1|MET_NA|APP_NA|RES_1|REC_0|VEN_NA|CL_43|NAT_mex|2021-01-13",
        "ST":"ST_2",
        "RISK":"RISK_3",
        "MET":"MET_NA",
        "NAT":"NAT_mex"
      }
    },
    {
      "id":"ID_CEC-20-1513|ST_2|CODE_15058|SX_M|RISK_3|AGE_28|SES_1|SCO_3|CD4_2|DRUG_0|MET_NA|APP_1|RES_1|REC_0|VEN_1|CL_120|NAT_mex|2020-09-24",
      "cluster":602,
      "patient_attributes":{
        "ehars_uid":"ID_CEC-20-1513|ST_2|CODE_15058|SX_M|RISK_3|AGE_28|SES_1|SCO_3|CD4_2|DRUG_0|MET_NA|APP_1|RES_1|REC_0|VEN_1|CL_120|NAT_mex|2020-09-24",
        "ST":"ST_2",
        "RISK":"RISK_3",
        "MET":"MET_NA",
        "NAT":"NAT_mex"
      }
    },
    {
      "id":"ID_CEC-20-2207|ST_1|CODE_07106|SX_M|RISK_3|AGE_31|SES_2|SCO_3|CD4_1|DRUG_0|MET_NA|APP_0|RES_1|REC_0|VEN_NA|CL_120|NAT_mex|2020-12-04",
      "cluster":602,
      "patient_attributes":{
        "ehars_uid":"ID_CEC-20-2207|ST_1|CODE_07106|SX_M|RISK_3|AGE_31|SES_2|SCO_3|CD4_1|DRUG_0|MET_NA|APP_0|RES_1|REC_0|VEN_NA|CL_120|NAT_mex|2020-12-04",
        "ST":"ST_1",
        "RISK":"RISK_3",
        "MET":"MET_NA",
        "NAT":"NAT_mex"
      }
    },
    {
      "id":"ID_CEC-21-5117|ST_1|CODE_09008|SX_M|RISK_2|AGE_57|SES_1|SCO_2|CD4_1|DRUG_0|MET_NA|APP_0|RES_1|REC_0|VEN_0|CL_854|NAT_mex|2021-10-06",
      "cluster":603,
      "patient_attributes":{
        "ehars_uid":"ID_CEC-21-5117|ST_1|CODE_09008|SX_M|RISK_2|AGE_57|SES_1|SCO_2|CD4_1|DRUG_0|MET_NA|APP_0|RES_1|REC_0|VEN_0|CL_854|NAT_mex|2021-10-06",
        "ST":"ST_1",
        "RISK":"RISK_2",
        "MET":"MET_NA",
        "NAT":"NAT_mex"
      }
    },
    {
      "id":"ID_CEC-20-1541|ST_1|CODE_09008|SX_F|RISK_1|AGE_45|SES_2|SCO_2|CD4_1|DRUG_0|MET_NA|APP_NA|RES_1|REC_0|VEN_NA|CL_854|NAT_mex|2020-09-28",
      "cluster":603,
      "patient_attributes":{
        "ehars_uid":"ID_CEC-20-1541|ST_1|CODE_09008|SX_F|RISK_1|AGE_45|SES_2|SCO_2|CD4_1|DRUG_0|MET_NA|APP_NA|RES_1|REC_0|VEN_NA|CL_854|NAT_mex|2020-09-28",
        "ST":"ST_1",
        "RISK":"RISK_1",
        "MET":"MET_NA",
        "NAT":"NAT_mex"
      }
    },
    {
      "id":"ID_CEC-20-1543|ST_1|CODE_09006|SX_M|RISK_3|AGE_26|SES_1|SCO_2|CD4_1|DRUG_1|MET_NA|APP_0|RES_1|REC_0|VEN_0|CL_855|NAT_mex|2020-09-28",
      "cluster":604,
      "patient_attributes":{
        "ehars_uid":"ID_CEC-20-1543|ST_1|CODE_09006|SX_M|RISK_3|AGE_26|SES_1|SCO_2|CD4_1|DRUG_1|MET_NA|APP_0|RES_1|REC_0|VEN_0|CL_855|NAT_mex|2020-09-28",
        "ST":"ST_1",
        "RISK":"RISK_3",
        "MET":"MET_NA",
        "NAT":"NAT_mex"
      }
    },
    {
      "id":"ID_CEC-22-7420|ST_1|CODE_09003|SX_M|RISK_3|AGE_26|SES_1|SCO_3|CD4_1|DRUG_1|MET_NA|APP_1|RES_1|REC_0|VEN_1|CL_855|NAT_mex|2022-05-09",
      "cluster":604,
      "patient_attributes":{
        "ehars_uid":"ID_CEC-22-7420|ST_1|CODE_09003|SX_M|RISK_3|AGE_26|SES_1|SCO_3|CD4_1|DRUG_1|MET_NA|APP_1|RES_1|REC_0|VEN_1|CL_855|NAT_mex|2022-05-09",
        "ST":"ST_1",
        "RISK":"RISK_3",
        "MET":"MET_NA",
        "NAT":"NAT_mex"
      }
    },
    {
      "id":"ID_CEC-20-1571|ST_1|CODE_07106|SX_M|RISK_2|AGE_18|SES_2|SCO_2|CD4_1|DRUG_0|MET_NA|APP_0|RES_3|REC_0|VEN_0|CL_857|NAT_mex|2020-09-30",
      "cluster":605,
      "patient_attributes":{
        "ehars_uid":"ID_CEC-20-1571|ST_1|CODE_07106|SX_M|RISK_2|AGE_18|SES_2|SCO_2|CD4_1|DRUG_0|MET_NA|APP_0|RES_3|REC_0|VEN_0|CL_857|NAT_mex|2020-09-30",
        "ST":"ST_1",
        "RISK":"RISK_2",
        "MET":"MET_NA",
        "NAT":"NAT_mex"
      }
    },
    {
      "id":"ID_CEC-21-5654|ST_2|CODE_15058|SX_M|RISK_3|AGE_37|SES_2|SCO_3|CD4_1|DRUG_0|MET_NA|APP_1|RES_3|REC_0|VEN_0|CL_857|NAT_mex|2021-11-23",
      "cluster":605,
      "patient_attributes":{
        "ehars_uid":"ID_CEC-21-5654|ST_2|CODE_15058|SX_M|RISK_3|AGE_37|SES_2|SCO_3|CD4_1|DRUG_0|MET_NA|APP_1|RES_3|REC_0|VEN_0|CL_857|NAT_mex|2021-11-23",
        "ST":"ST_2",
        "RISK":"RISK_3",
        "MET":"MET_NA",
        "NAT":"NAT_mex"
      }
    },
    {
      "id":"ID_CEC-20-1585|ST_1|CODE_09010|SX_M|RISK_3|AGE_21|SES_2|SCO_2|CD4_1|DRUG_0|MET_NA|APP_1|RES_1|REC_0|VEN_0|CL_332|NAT_mex|2020-10-01",
      "cluster":606,
      "patient_attributes":{
        "ehars_uid":"ID_CEC-20-1585|ST_1|CODE_09010|SX_M|RISK_3|AGE_21|SES_2|SCO_2|CD4_1|DRUG_0|MET_NA|APP_1|RES_1|REC_0|VEN_0|CL_332|NAT_mex|2020-10-01",
        "ST":"ST_1",
        "RISK":"RISK_3",
        "MET":"MET_NA",
        "NAT":"NAT_mex"
      }
    },
    {
      "id":"ID_CEC-22-9500|ST_1|CODE_09010|SX_M|RISK_3|AGE_25|SES_1|SCO_2|CD4_2|DRUG_1|MET_NA|APP_1|RES_1|REC_0|VEN_0|CL_332|NAT_mex|2022-11-04",
      "cluster":606,
      "patient_attributes":{
        "ehars_uid":"ID_CEC-22-9500|ST_1|CODE_09010|SX_M|RISK_3|AGE_25|SES_1|SCO_2|CD4_2|DRUG_1|MET_NA|APP_1|RES_1|REC_0|VEN_0|CL_332|NAT_mex|2022-11-04",
        "ST":"ST_1",
        "RISK":"RISK_3",
        "MET":"MET_NA",
        "NAT":"NAT_mex"
      }
    },
    {
      "id":"ID_CEC-20-1598|ST_2|CODE_15037|SX_M|RISK_3|AGE_23|SES_2|SCO_2|CD4_2|DRUG_0|MET_NA|APP_0|RES_1|REC_0|VEN_0|CL_598|NAT_mex|2020-10-02",
      "cluster":607,
      "patient_attributes":{
        "ehars_uid":"ID_CEC-20-1598|ST_2|CODE_15037|SX_M|RISK_3|AGE_23|SES_2|SCO_2|CD4_2|DRUG_0|MET_NA|APP_0|RES_1|REC_0|VEN_0|CL_598|NAT_mex|2020-10-02",
        "ST":"ST_2",
        "RISK":"RISK_3",
        "MET":"MET_NA",
        "NAT":"NAT_mex"
      }
    },
    {
      "id":"ID_CEC-21-3179|ST_1|CODE_09015|SX_M|RISK_3|AGE_22|SES_2|SCO_2|CD4_2|DRUG_0|MET_NA|APP_1|RES_1|REC_0|VEN_1|CL_598|NAT_mex|2021-04-06",
      "cluster":607,
      "patient_attributes":{
        "ehars_uid":"ID_CEC-21-3179|ST_1|CODE_09015|SX_M|RISK_3|AGE_22|SES_2|SCO_2|CD4_2|DRUG_0|MET_NA|APP_1|RES_1|REC_0|VEN_1|CL_598|NAT_mex|2021-04-06",
        "ST":"ST_1",
        "RISK":"RISK_3",
        "MET":"MET_NA",
        "NAT":"NAT_mex"
      }
    },
    {
      "id":"ID_CEC-20-1603|ST_1|CODE_09010|SX_M|RISK_3|AGE_25|SES_2|SCO_3|CD4_1|DRUG_1|MET_NA|APP_0|RES_1|REC_0|VEN_0|CL_379|NAT_col|2020-10-02",
      "cluster":608,
      "patient_attributes":{
        "ehars_uid":"ID_CEC-20-1603|ST_1|CODE_09010|SX_M|RISK_3|AGE_25|SES_2|SCO_3|CD4_1|DRUG_1|MET_NA|APP_0|RES_1|REC_0|VEN_0|CL_379|NAT_col|2020-10-02",
        "ST":"ST_1",
        "RISK":"RISK_3",
        "MET":"MET_NA",
        "NAT":"NAT_col"
      }
    },
    {
      "id":"ID_CEC-20-1622|ST_1|CODE_09015|SX_M|RISK_3|AGE_35|SES_1|SCO_2|CD4_1|DRUG_0|MET_NA|APP_0|RES_1|REC_0|VEN_0|CL_379|NAT_mex|2020-10-06",
      "cluster":608,
      "patient_attributes":{
        "ehars_uid":"ID_CEC-20-1622|ST_1|CODE_09015|SX_M|RISK_3|AGE_35|SES_1|SCO_2|CD4_1|DRUG_0|MET_NA|APP_0|RES_1|REC_0|VEN_0|CL_379|NAT_mex|2020-10-06",
        "ST":"ST_1",
        "RISK":"RISK_3",
        "MET":"MET_NA",
        "NAT":"NAT_mex"
      }
    },
    {
      "id":"ID_CEC-20-1618|ST_1|CODE_09007|SX_M|RISK_3|AGE_30|SES_1|SCO_1|CD4_2|DRUG_1|MET_NA|APP_1|RES_1|REC_0|VEN_1|CL_NA|NAT_mex|2020-10-06",
      "cluster":609,
      "patient_attributes":{
        "ehars_uid":"ID_CEC-20-1618|ST_1|CODE_09007|SX_M|RISK_3|AGE_30|SES_1|SCO_1|CD4_2|DRUG_1|MET_NA|APP_1|RES_1|REC_0|VEN_1|CL_NA|NAT_mex|2020-10-06",
        "ST":"ST_1",
        "RISK":"RISK_3",
        "MET":"MET_NA",
        "NAT":"NAT_mex"
      }
    },
    {
      "id":"ID_CEC-20-1984|ST_1|CODE_09007|SX_M|RISK_3|AGE_26|SES_1|SCO_2|CD4_2|DRUG_NA|MET_NA|APP_NA|RES_1|REC_1|VEN_0|CL_NA|NAT_mex|2020-11-11",
      "cluster":609,
      "patient_attributes":{
        "ehars_uid":"ID_CEC-20-1984|ST_1|CODE_09007|SX_M|RISK_3|AGE_26|SES_1|SCO_2|CD4_2|DRUG_NA|MET_NA|APP_NA|RES_1|REC_1|VEN_0|CL_NA|NAT_mex|2020-11-11",
        "ST":"ST_1",
        "RISK":"RISK_3",
        "MET":"MET_NA",
        "NAT":"NAT_mex"
      }
    },
    {
      "id":"ID_CEC-20-1624|ST_1|CODE_09014|SX_FT|RISK_4|AGE_46|SES_1|SCO_2|CD4_2|DRUG_0|MET_NA|APP_NA|RES_1|REC_1|VEN_NA|CL_7|NAT_mex|2020-10-06",
      "cluster":610,
      "patient_attributes":{
        "ehars_uid":"ID_CEC-20-1624|ST_1|CODE_09014|SX_FT|RISK_4|AGE_46|SES_1|SCO_2|CD4_2|DRUG_0|MET_NA|APP_NA|RES_1|REC_1|VEN_NA|CL_7|NAT_mex|2020-10-06",
        "ST":"ST_1",
        "RISK":"RISK_4",
        "MET":"MET_NA",
        "NAT":"NAT_mex"
      }
    },
    {
      "id":"ID_CEC-20-1902|ST_1|CODE_09006|SX_M|RISK_2|AGE_26|SES_2|SCO_2|CD4_1|DRUG_0|MET_NA|APP_1|RES_1|REC_0|VEN_0|CL_7|NAT_mex|2020-10-30",
      "cluster":610,
      "patient_attributes":{
        "ehars_uid":"ID_CEC-20-1902|ST_1|CODE_09006|SX_M|RISK_2|AGE_26|SES_2|SCO_2|CD4_1|DRUG_0|MET_NA|APP_1|RES_1|REC_0|VEN_0|CL_7|NAT_mex|2020-10-30",
        "ST":"ST_1",
        "RISK":"RISK_2",
        "MET":"MET_NA",
        "NAT":"NAT_mex"
      }
    },
    {
      "id":"ID_CEC-20-1625|ST_2|CODE_15121|SX_M|RISK_3|AGE_21|SES_2|SCO_3|CD4_2|DRUG_1|MET_NA|APP_1|RES_1|REC_1|VEN_0|CL_860|NAT_mex|2020-10-06",
      "cluster":611,
      "patient_attributes":{
        "ehars_uid":"ID_CEC-20-1625|ST_2|CODE_15121|SX_M|RISK_3|AGE_21|SES_2|SCO_3|CD4_2|DRUG_1|MET_NA|APP_1|RES_1|REC_1|VEN_0|CL_860|NAT_mex|2020-10-06",
        "ST":"ST_2",
        "RISK":"RISK_3",
        "MET":"MET_NA",
        "NAT":"NAT_mex"
      }
    },
    {
      "id":"ID_CEC-21-4130|ST_2|CODE_15121|SX_M|RISK_3|AGE_19|SES_1|SCO_3|CD4_2|DRUG_0|MET_NA|APP_0|RES_1|REC_0|VEN_0|CL_860|NAT_mex|2021-06-28",
      "cluster":611,
      "patient_attributes":{
        "ehars_uid":"ID_CEC-21-4130|ST_2|CODE_15121|SX_M|RISK_3|AGE_19|SES_1|SCO_3|CD4_2|DRUG_0|MET_NA|APP_0|RES_1|REC_0|VEN_0|CL_860|NAT_mex|2021-06-28",
        "ST":"ST_2",
        "RISK":"RISK_3",
        "MET":"MET_NA",
        "NAT":"NAT_mex"
      }
    },
    {
      "id":"ID_CEC-20-1628|ST_2|CODE_15039|SX_M|RISK_NA|AGE_42|SES_NA|SCO_NA|CD4_1|DRUG_NA|MET_NA|APP_NA|RES_1|REC_0|VEN_NA|CL_861|NAT_NA|2020-10-06",
      "cluster":612,
      "patient_attributes":{
        "ehars_uid":"ID_CEC-20-1628|ST_2|CODE_15039|SX_M|RISK_NA|AGE_42|SES_NA|SCO_NA|CD4_1|DRUG_NA|MET_NA|APP_NA|RES_1|REC_0|VEN_NA|CL_861|NAT_NA|2020-10-06",
        "ST":"ST_2",
        "RISK":"RISK_NA",
        "MET":"MET_NA",
        "NAT":"NAT_NA"
      }
    },
    {
      "id":"ID_CEC-22-7221|ST_1|CODE_09015|SX_M|RISK_3|AGE_40|SES_2|SCO_2|CD4_1|DRUG_1|MET_NA|APP_1|RES_1|REC_0|VEN_1|CL_861|NAT_mex|2022-04-21",
      "cluster":612,
      "patient_attributes":{
        "ehars_uid":"ID_CEC-22-7221|ST_1|CODE_09015|SX_M|RISK_3|AGE_40|SES_2|SCO_2|CD4_1|DRUG_1|MET_NA|APP_1|RES_1|REC_0|VEN_1|CL_861|NAT_mex|2022-04-21",
        "ST":"ST_1",
        "RISK":"RISK_3",
        "MET":"MET_NA",
        "NAT":"NAT_mex"
      }
    },
    {
      "id":"ID_CEC-20-1630|ST_1|CODE_09007|SX_M|RISK_NA|AGE_34|SES_NA|SCO_NA|CD4_1|DRUG_NA|MET_NA|APP_NA|RES_6|REC_0|VEN_NA|CL_271|NAT_NA|2020-10-06",
      "cluster":613,
      "patient_attributes":{
        "ehars_uid":"ID_CEC-20-1630|ST_1|CODE_09007|SX_M|RISK_NA|AGE_34|SES_NA|SCO_NA|CD4_1|DRUG_NA|MET_NA|APP_NA|RES_6|REC_0|VEN_NA|CL_271|NAT_NA|2020-10-06",
        "ST":"ST_1",
        "RISK":"RISK_NA",
        "MET":"MET_NA",
        "NAT":"NAT_NA"
      }
    },
    {
      "id":"ID_CEC-20-1631|ST_1|CODE_09007|SX_M|RISK_NA|AGE_23|SES_NA|SCO_NA|CD4_1|DRUG_NA|MET_NA|APP_NA|RES_6|REC_0|VEN_NA|CL_271|NAT_NA|2020-10-06",
      "cluster":613,
      "patient_attributes":{
        "ehars_uid":"ID_CEC-20-1631|ST_1|CODE_09007|SX_M|RISK_NA|AGE_23|SES_NA|SCO_NA|CD4_1|DRUG_NA|MET_NA|APP_NA|RES_6|REC_0|VEN_NA|CL_271|NAT_NA|2020-10-06",
        "ST":"ST_1",
        "RISK":"RISK_NA",
        "MET":"MET_NA",
        "NAT":"NAT_NA"
      }
    },
    {
      "id":"ID_CEC-20-1658|ST_1|CODE_09007|SX_M|RISK_3|AGE_26|SES_2|SCO_2|CD4_1|DRUG_0|MET_NA|APP_0|RES_1|REC_0|VEN_0|CL_225|NAT_mex|2020-10-09",
      "cluster":614,
      "patient_attributes":{
        "ehars_uid":"ID_CEC-20-1658|ST_1|CODE_09007|SX_M|RISK_3|AGE_26|SES_2|SCO_2|CD4_1|DRUG_0|MET_NA|APP_0|RES_1|REC_0|VEN_0|CL_225|NAT_mex|2020-10-09",
        "ST":"ST_1",
        "RISK":"RISK_3",
        "MET":"MET_NA",
        "NAT":"NAT_mex"
      }
    },
    {
      "id":"ID_CEC-21-4076|ST_2|CODE_15122|SX_M|RISK_3|AGE_28|SES_1|SCO_2|CD4_1|DRUG_0|MET_NA|APP_0|RES_1|REC_0|VEN_NA|CL_NA|NAT_mex|2021-06-22",
      "cluster":614,
      "patient_attributes":{
        "ehars_uid":"ID_CEC-21-4076|ST_2|CODE_15122|SX_M|RISK_3|AGE_28|SES_1|SCO_2|CD4_1|DRUG_0|MET_NA|APP_0|RES_1|REC_0|VEN_NA|CL_NA|NAT_mex|2021-06-22",
        "ST":"ST_2",
        "RISK":"RISK_3",
        "MET":"MET_NA",
        "NAT":"NAT_mex"
      }
    },
    {
      "id":"ID_CEC-21-2623|ST_1|CODE_09014|SX_M|RISK_NA|AGE_26|SES_NA|SCO_NA|CD4_2|DRUG_NA|MET_NA|APP_NA|RES_2|REC_0|VEN_NA|CL_282|NAT_NA|2021-02-10",
      "cluster":615,
      "patient_attributes":{
        "ehars_uid":"ID_CEC-21-2623|ST_1|CODE_09014|SX_M|RISK_NA|AGE_26|SES_NA|SCO_NA|CD4_2|DRUG_NA|MET_NA|APP_NA|RES_2|REC_0|VEN_NA|CL_282|NAT_NA|2021-02-10",
        "ST":"ST_1",
        "RISK":"RISK_NA",
        "MET":"MET_NA",
        "NAT":"NAT_NA"
      }
    },
    {
      "id":"ID_CEC-20-1660|ST_1|CODE_09002|SX_M|RISK_3|AGE_39|SES_2|SCO_2|CD4_1|DRUG_0|MET_NA|APP_1|RES_1|REC_0|VEN_0|CL_282|NAT_mex|2020-10-09",
      "cluster":615,
      "patient_attributes":{
        "ehars_uid":"ID_CEC-20-1660|ST_1|CODE_09002|SX_M|RISK_3|AGE_39|SES_2|SCO_2|CD4_1|DRUG_0|MET_NA|APP_1|RES_1|REC_0|VEN_0|CL_282|NAT_mex|2020-10-09",
        "ST":"ST_1",
        "RISK":"RISK_3",
        "MET":"MET_NA",
        "NAT":"NAT_mex"
      }
    },
    {
      "id":"ID_CEC-20-1667|ST_1|CODE_09011|SX_M|RISK_3|AGE_43|SES_1|SCO_3|CD4_1|DRUG_0|MET_NA|APP_1|RES_1|REC_0|VEN_1|CL_863|NAT_mex|2020-10-09",
      "cluster":616,
      "patient_attributes":{
        "ehars_uid":"ID_CEC-20-1667|ST_1|CODE_09011|SX_M|RISK_3|AGE_43|SES_1|SCO_3|CD4_1|DRUG_0|MET_NA|APP_1|RES_1|REC_0|VEN_1|CL_863|NAT_mex|2020-10-09",
        "ST":"ST_1",
        "RISK":"RISK_3",
        "MET":"MET_NA",
        "NAT":"NAT_mex"
      }
    },
    {
      "id":"ID_CEC-21-4641|ST_2|CODE_15033|SX_M|RISK_3|AGE_31|SES_2|SCO_3|CD4_2|DRUG_1|MET_NA|APP_1|RES_1|REC_0|VEN_1|CL_863|NAT_mex|2021-08-20",
      "cluster":616,
      "patient_attributes":{
        "ehars_uid":"ID_CEC-21-4641|ST_2|CODE_15033|SX_M|RISK_3|AGE_31|SES_2|SCO_3|CD4_2|DRUG_1|MET_NA|APP_1|RES_1|REC_0|VEN_1|CL_863|NAT_mex|2021-08-20",
        "ST":"ST_2",
        "RISK":"RISK_3",
        "MET":"MET_NA",
        "NAT":"NAT_mex"
      }
    },
    {
      "id":"ID_CEC-20-1683|ST_1|CODE_09015|SX_M|RISK_3|AGE_31|SES_2|SCO_2|CD4_1|DRUG_1|MET_NA|APP_1|RES_1|REC_0|VEN_0|CL_864|NAT_mex|2020-10-12",
      "cluster":617,
      "patient_attributes":{
        "ehars_uid":"ID_CEC-20-1683|ST_1|CODE_09015|SX_M|RISK_3|AGE_31|SES_2|SCO_2|CD4_1|DRUG_1|MET_NA|APP_1|RES_1|REC_0|VEN_0|CL_864|NAT_mex|2020-10-12",
        "ST":"ST_1",
        "RISK":"RISK_3",
        "MET":"MET_NA",
        "NAT":"NAT_mex"
      }
    },
    {
      "id":"ID_CEC-21-2730|ST_1|CODE_09003|SX_F|RISK_1|AGE_50|SES_2|SCO_3|CD4_1|DRUG_NA|MET_NA|APP_NA|RES_1|REC_0|VEN_NA|CL_864|NAT_mex|2021-02-19",
      "cluster":617,
      "patient_attributes":{
        "ehars_uid":"ID_CEC-21-2730|ST_1|CODE_09003|SX_F|RISK_1|AGE_50|SES_2|SCO_3|CD4_1|DRUG_NA|MET_NA|APP_NA|RES_1|REC_0|VEN_NA|CL_864|NAT_mex|2021-02-19",
        "ST":"ST_1",
        "RISK":"RISK_1",
        "MET":"MET_NA",
        "NAT":"NAT_mex"
      }
    },
    {
      "id":"ID_CEC-20-1695|ST_1|CODE_07106|SX_M|RISK_3|AGE_38|SES_2|SCO_2|CD4_1|DRUG_1|MET_NA|APP_0|RES_1|REC_0|VEN_0|CL_266|NAT_mex|2020-10-13",
      "cluster":618,
      "patient_attributes":{
        "ehars_uid":"ID_CEC-20-1695|ST_1|CODE_07106|SX_M|RISK_3|AGE_38|SES_2|SCO_2|CD4_1|DRUG_1|MET_NA|APP_0|RES_1|REC_0|VEN_0|CL_266|NAT_mex|2020-10-13",
        "ST":"ST_1",
        "RISK":"RISK_3",
        "MET":"MET_NA",
        "NAT":"NAT_mex"
      }
    },
    {
      "id":"ID_CEC-20-1697|ST_1|CODE_07106|SX_F|RISK_1|AGE_45|SES_1|SCO_2|CD4_1|DRUG_0|MET_NA|APP_NA|RES_1|REC_0|VEN_NA|CL_266|NAT_mex|2020-10-13",
      "cluster":618,
      "patient_attributes":{
        "ehars_uid":"ID_CEC-20-1697|ST_1|CODE_07106|SX_F|RISK_1|AGE_45|SES_1|SCO_2|CD4_1|DRUG_0|MET_NA|APP_NA|RES_1|REC_0|VEN_NA|CL_266|NAT_mex|2020-10-13",
        "ST":"ST_1",
        "RISK":"RISK_1",
        "MET":"MET_NA",
        "NAT":"NAT_mex"
      }
    },
    {
      "id":"ID_CEC-20-1703|ST_1|CODE_09005|SX_M|RISK_3|AGE_32|SES_2|SCO_2|CD4_3|DRUG_1|MET_NA|APP_0|RES_1|REC_0|VEN_0|CL_866|NAT_mex|2020-10-13",
      "cluster":619,
      "patient_attributes":{
        "ehars_uid":"ID_CEC-20-1703|ST_1|CODE_09005|SX_M|RISK_3|AGE_32|SES_2|SCO_2|CD4_3|DRUG_1|MET_NA|APP_0|RES_1|REC_0|VEN_0|CL_866|NAT_mex|2020-10-13",
        "ST":"ST_1",
        "RISK":"RISK_3",
        "MET":"MET_NA",
        "NAT":"NAT_mex"
      }
    },
    {
      "id":"ID_CEC-21-5555|ST_2|CODE_15013|SX_M|RISK_3|AGE_30|SES_1|SCO_2|CD4_2|DRUG_NA|MET_NA|APP_0|RES_1|REC_1|VEN_0|CL_866|NAT_mex|2021-11-16",
      "cluster":619,
      "patient_attributes":{
        "ehars_uid":"ID_CEC-21-5555|ST_2|CODE_15013|SX_M|RISK_3|AGE_30|SES_1|SCO_2|CD4_2|DRUG_NA|MET_NA|APP_0|RES_1|REC_1|VEN_0|CL_866|NAT_mex|2021-11-16",
        "ST":"ST_2",
        "RISK":"RISK_3",
        "MET":"MET_NA",
        "NAT":"NAT_mex"
      }
    },
    {
      "id":"ID_CEC-20-1708|ST_1|CODE_09011|SX_M|RISK_2|AGE_38|SES_1|SCO_2|CD4_2|DRUG_0|MET_NA|APP_0|RES_1|REC_0|VEN_0|CL_604|NAT_mex|2020-10-13",
      "cluster":620,
      "patient_attributes":{
        "ehars_uid":"ID_CEC-20-1708|ST_1|CODE_09011|SX_M|RISK_2|AGE_38|SES_1|SCO_2|CD4_2|DRUG_0|MET_NA|APP_0|RES_1|REC_0|VEN_0|CL_604|NAT_mex|2020-10-13",
        "ST":"ST_1",
        "RISK":"RISK_2",
        "MET":"MET_NA",
        "NAT":"NAT_mex"
      }
    },
    {
      "id":"ID_CEC-21-2965|ST_1|CODE_09011|SX_M|RISK_2|AGE_33|SES_1|SCO_2|CD4_1|DRUG_1|MET_NA|APP_0|RES_1|REC_0|VEN_0|CL_604|NAT_mex|2021-03-16",
      "cluster":620,
      "patient_attributes":{
        "ehars_uid":"ID_CEC-21-2965|ST_1|CODE_09011|SX_M|RISK_2|AGE_33|SES_1|SCO_2|CD4_1|DRUG_1|MET_NA|APP_0|RES_1|REC_0|VEN_0|CL_604|NAT_mex|2021-03-16",
        "ST":"ST_1",
        "RISK":"RISK_2",
        "MET":"MET_NA",
        "NAT":"NAT_mex"
      }
    },
    {
      "id":"ID_CEC-20-1710|ST_1|CODE_09011|SX_M|RISK_1|AGE_34|SES_2|SCO_3|CD4_2|DRUG_1|MET_NA|APP_1|RES_1|REC_0|VEN_0|CL_1265|NAT_mex|2020-10-13",
      "cluster":621,
      "patient_attributes":{
        "ehars_uid":"ID_CEC-20-1710|ST_1|CODE_09011|SX_M|RISK_1|AGE_34|SES_2|SCO_3|CD4_2|DRUG_1|MET_NA|APP_1|RES_1|REC_0|VEN_0|CL_1265|NAT_mex|2020-10-13",
        "ST":"ST_1",
        "RISK":"RISK_1",
        "MET":"MET_NA",
        "NAT":"NAT_mex"
      }
    },
    {
      "id":"ID_CEC-22-9174|ST_1|CODE_09003|SX_M|RISK_3|AGE_26|SES_2|SCO_3|CD4_2|DRUG_0|MET_NA|APP_0|RES_1|REC_1|VEN_0|CL_1265|NAT_mex|2022-10-03",
      "cluster":621,
      "patient_attributes":{
        "ehars_uid":"ID_CEC-22-9174|ST_1|CODE_09003|SX_M|RISK_3|AGE_26|SES_2|SCO_3|CD4_2|DRUG_0|MET_NA|APP_0|RES_1|REC_1|VEN_0|CL_1265|NAT_mex|2022-10-03",
        "ST":"ST_1",
        "RISK":"RISK_3",
        "MET":"MET_NA",
        "NAT":"NAT_mex"
      }
    },
    {
      "id":"ID_CEC-20-1818|ST_1|CODE_07106|SX_F|RISK_1|AGE_51|SES_1|SCO_1|CD4_1|DRUG_0|MET_NA|APP_NA|RES_2|REC_0|VEN_NA|CL_870|NAT_mex|2020-10-23",
      "cluster":622,
      "patient_attributes":{
        "ehars_uid":"ID_CEC-20-1818|ST_1|CODE_07106|SX_F|RISK_1|AGE_51|SES_1|SCO_1|CD4_1|DRUG_0|MET_NA|APP_NA|RES_2|REC_0|VEN_NA|CL_870|NAT_mex|2020-10-23",
        "ST":"ST_1",
        "RISK":"RISK_1",
        "MET":"MET_NA",
        "NAT":"NAT_mex"
      }
    },
    {
      "id":"ID_CEC-21-2376|ST_1|CODE_09010|SX_F|RISK_1|AGE_33|SES_2|SCO_2|CD4_2|DRUG_0|MET_NA|APP_NA|RES_2|REC_0|VEN_NA|CL_870|NAT_mex|2021-01-14",
      "cluster":622,
      "patient_attributes":{
        "ehars_uid":"ID_CEC-21-2376|ST_1|CODE_09010|SX_F|RISK_1|AGE_33|SES_2|SCO_2|CD4_2|DRUG_0|MET_NA|APP_NA|RES_2|REC_0|VEN_NA|CL_870|NAT_mex|2021-01-14",
        "ST":"ST_1",
        "RISK":"RISK_1",
        "MET":"MET_NA",
        "NAT":"NAT_mex"
      }
    },
    {
      "id":"ID_CEC-20-1833|ST_2|CODE_15081|SX_M|RISK_2|AGE_57|SES_2|SCO_3|CD4_1|DRUG_0|MET_NA|APP_0|RES_2|REC_0|VEN_0|CL_281|NAT_mex|2020-10-26",
      "cluster":623,
      "patient_attributes":{
        "ehars_uid":"ID_CEC-20-1833|ST_2|CODE_15081|SX_M|RISK_2|AGE_57|SES_2|SCO_3|CD4_1|DRUG_0|MET_NA|APP_0|RES_2|REC_0|VEN_0|CL_281|NAT_mex|2020-10-26",
        "ST":"ST_2",
        "RISK":"RISK_2",
        "MET":"MET_NA",
        "NAT":"NAT_mex"
      }
    },
    {
      "id":"ID_CEC-20-1836|ST_2|CODE_15081|SX_F|RISK_1|AGE_57|SES_2|SCO_3|CD4_2|DRUG_NA|MET_NA|APP_NA|RES_1|REC_0|VEN_NA|CL_281|NAT_mex|2020-10-26",
      "cluster":623,
      "patient_attributes":{
        "ehars_uid":"ID_CEC-20-1836|ST_2|CODE_15081|SX_F|RISK_1|AGE_57|SES_2|SCO_3|CD4_2|DRUG_NA|MET_NA|APP_NA|RES_1|REC_0|VEN_NA|CL_281|NAT_mex|2020-10-26",
        "ST":"ST_2",
        "RISK":"RISK_1",
        "MET":"MET_NA",
        "NAT":"NAT_mex"
      }
    },
    {
      "id":"ID_CEC-20-1850|ST_2|CODE_15037|SX_M|RISK_3|AGE_22|SES_2|SCO_2|CD4_2|DRUG_1|MET_NA|APP_0|RES_1|REC_0|VEN_0|CL_1266|NAT_mex|2020-10-27",
      "cluster":624,
      "patient_attributes":{
        "ehars_uid":"ID_CEC-20-1850|ST_2|CODE_15037|SX_M|RISK_3|AGE_22|SES_2|SCO_2|CD4_2|DRUG_1|MET_NA|APP_0|RES_1|REC_0|VEN_0|CL_1266|NAT_mex|2020-10-27",
        "ST":"ST_2",
        "RISK":"RISK_3",
        "MET":"MET_NA",
        "NAT":"NAT_mex"
      }
    },
    {
      "id":"ID_CEC-22-9572|ST_2|CODE_15037|SX_M|RISK_3|AGE_28|SES_2|SCO_2|CD4_3|DRUG_1|MET_NA|APP_1|RES_1|REC_1|VEN_1|CL_1266|NAT_mex|2022-11-14",
      "cluster":624,
      "patient_attributes":{
        "ehars_uid":"ID_CEC-22-9572|ST_2|CODE_15037|SX_M|RISK_3|AGE_28|SES_2|SCO_2|CD4_3|DRUG_1|MET_NA|APP_1|RES_1|REC_1|VEN_1|CL_1266|NAT_mex|2022-11-14",
        "ST":"ST_2",
        "RISK":"RISK_3",
        "MET":"MET_NA",
        "NAT":"NAT_mex"
      }
    },
    {
      "id":"ID_CEC-20-1869|ST_1|CODE_09007|SX_M|RISK_1|AGE_27|SES_1|SCO_2|CD4_3|DRUG_0|MET_NA|APP_0|RES_1|REC_0|VEN_0|CL_259|NAT_mex|2020-10-28",
      "cluster":625,
      "patient_attributes":{
        "ehars_uid":"ID_CEC-20-1869|ST_1|CODE_09007|SX_M|RISK_1|AGE_27|SES_1|SCO_2|CD4_3|DRUG_0|MET_NA|APP_0|RES_1|REC_0|VEN_0|CL_259|NAT_mex|2020-10-28",
        "ST":"ST_1",
        "RISK":"RISK_1",
        "MET":"MET_NA",
        "NAT":"NAT_mex"
      }
    },
    {
      "id":"ID_CEC-20-1954|ST_1|CODE_09007|SX_M|RISK_2|AGE_28|SES_1|SCO_1|CD4_2|DRUG_0|MET_NA|APP_0|RES_1|REC_0|VEN_0|CL_259|NAT_mex|2020-11-06",
      "cluster":625,
      "patient_attributes":{
        "ehars_uid":"ID_CEC-20-1954|ST_1|CODE_09007|SX_M|RISK_2|AGE_28|SES_1|SCO_1|CD4_2|DRUG_0|MET_NA|APP_0|RES_1|REC_0|VEN_0|CL_259|NAT_mex|2020-11-06",
        "ST":"ST_1",
        "RISK":"RISK_2",
        "MET":"MET_NA",
        "NAT":"NAT_mex"
      }
    },
    {
      "id":"ID_CEC-20-1872|ST_2|CODE_15104|SX_M|RISK_2|AGE_23|SES_2|SCO_3|CD4_1|DRUG_1|MET_NA|APP_0|RES_1|REC_0|VEN_0|CL_NA|NAT_mex|2020-10-28",
      "cluster":626,
      "patient_attributes":{
        "ehars_uid":"ID_CEC-20-1872|ST_2|CODE_15104|SX_M|RISK_2|AGE_23|SES_2|SCO_3|CD4_1|DRUG_1|MET_NA|APP_0|RES_1|REC_0|VEN_0|CL_NA|NAT_mex|2020-10-28",
        "ST":"ST_2",
        "RISK":"RISK_2",
        "MET":"MET_NA",
        "NAT":"NAT_mex"
      }
    },
    {
      "id":"ID_CEC-21-5164|ST_1|CODE_09012|SX_M|RISK_3|AGE_31|SES_2|SCO_3|CD4_2|DRUG_1|MET_NA|APP_1|RES_1|REC_1|VEN_1|CL_NA|NAT_mex|2021-10-11",
      "cluster":626,
      "patient_attributes":{
        "ehars_uid":"ID_CEC-21-5164|ST_1|CODE_09012|SX_M|RISK_3|AGE_31|SES_2|SCO_3|CD4_2|DRUG_1|MET_NA|APP_1|RES_1|REC_1|VEN_1|CL_NA|NAT_mex|2021-10-11",
        "ST":"ST_1",
        "RISK":"RISK_3",
        "MET":"MET_NA",
        "NAT":"NAT_mex"
      }
    },
    {
      "id":"ID_CEC-20-1876|ST_1|CODE_09005|SX_FT|RISK_4|AGE_26|SES_2|SCO_2|CD4_1|DRUG_NA|MET_NA|APP_NA|RES_1|REC_0|VEN_NA|CL_874|NAT_mex|2020-10-28",
      "cluster":627,
      "patient_attributes":{
        "ehars_uid":"ID_CEC-20-1876|ST_1|CODE_09005|SX_FT|RISK_4|AGE_26|SES_2|SCO_2|CD4_1|DRUG_NA|MET_NA|APP_NA|RES_1|REC_0|VEN_NA|CL_874|NAT_mex|2020-10-28",
        "ST":"ST_1",
        "RISK":"RISK_4",
        "MET":"MET_NA",
        "NAT":"NAT_mex"
      }
    },
    {
      "id":"ID_CEC-22-8988|ST_1|CODE_09014|SX_M|RISK_2|AGE_43|SES_2|SCO_2|CD4_0|DRUG_1|MET_NA|APP_1|RES_2|REC_0|VEN_0|CL_874|NAT_mex|2022-09-19",
      "cluster":627,
      "patient_attributes":{
        "ehars_uid":"ID_CEC-22-8988|ST_1|CODE_09014|SX_M|RISK_2|AGE_43|SES_2|SCO_2|CD4_0|DRUG_1|MET_NA|APP_1|RES_2|REC_0|VEN_0|CL_874|NAT_mex|2022-09-19",
        "ST":"ST_1",
        "RISK":"RISK_2",
        "MET":"MET_NA",
        "NAT":"NAT_mex"
      }
    },
    {
      "id":"ID_CEC-20-1889|ST_1|CODE_09014|SX_M|RISK_3|AGE_37|SES_2|SCO_3|CD4_2|DRUG_1|MET_NA|APP_0|RES_1|REC_0|VEN_0|CL_875|NAT_mex|2020-10-29",
      "cluster":628,
      "patient_attributes":{
        "ehars_uid":"ID_CEC-20-1889|ST_1|CODE_09014|SX_M|RISK_3|AGE_37|SES_2|SCO_3|CD4_2|DRUG_1|MET_NA|APP_0|RES_1|REC_0|VEN_0|CL_875|NAT_mex|2020-10-29",
        "ST":"ST_1",
        "RISK":"RISK_3",
        "MET":"MET_NA",
        "NAT":"NAT_mex"
      }
    },
    {
      "id":"ID_CEC-21-3470|ST_1|CODE_09012|SX_M|RISK_3|AGE_26|SES_2|SCO_3|CD4_1|DRUG_0|MET_NA|APP_1|RES_1|REC_0|VEN_1|CL_875|NAT_mex|2021-04-28",
      "cluster":628,
      "patient_attributes":{
        "ehars_uid":"ID_CEC-21-3470|ST_1|CODE_09012|SX_M|RISK_3|AGE_26|SES_2|SCO_3|CD4_1|DRUG_0|MET_NA|APP_1|RES_1|REC_0|VEN_1|CL_875|NAT_mex|2021-04-28",
        "ST":"ST_1",
        "RISK":"RISK_3",
        "MET":"MET_NA",
        "NAT":"NAT_mex"
      }
    },
    {
      "id":"ID_CEC-20-1935|ST_1|CODE_09014|SX_M|RISK_3|AGE_29|SES_2|SCO_3|CD4_2|DRUG_1|MET_NA|APP_0|RES_2|REC_0|VEN_0|CL_879|NAT_mex|2020-11-05",
      "cluster":629,
      "patient_attributes":{
        "ehars_uid":"ID_CEC-20-1935|ST_1|CODE_09014|SX_M|RISK_3|AGE_29|SES_2|SCO_3|CD4_2|DRUG_1|MET_NA|APP_0|RES_2|REC_0|VEN_0|CL_879|NAT_mex|2020-11-05",
        "ST":"ST_1",
        "RISK":"RISK_3",
        "MET":"MET_NA",
        "NAT":"NAT_mex"
      }
    },
    {
      "id":"ID_CEC-22-6616|ST_1|CODE_09003|SX_M|RISK_3|AGE_31|SES_1|SCO_2|CD4_2|DRUG_1|MET_NA|APP_1|RES_2|REC_0|VEN_1|CL_879|NAT_mex|2022-02-28",
      "cluster":629,
      "patient_attributes":{
        "ehars_uid":"ID_CEC-22-6616|ST_1|CODE_09003|SX_M|RISK_3|AGE_31|SES_1|SCO_2|CD4_2|DRUG_1|MET_NA|APP_1|RES_2|REC_0|VEN_1|CL_879|NAT_mex|2022-02-28",
        "ST":"ST_1",
        "RISK":"RISK_3",
        "MET":"MET_NA",
        "NAT":"NAT_mex"
      }
    },
    {
      "id":"ID_CEC-20-1940|ST_2|CODE_15033|SX_M|RISK_3|AGE_19|SES_2|SCO_2|CD4_1|DRUG_0|MET_NA|APP_0|RES_1|REC_0|VEN_0|CL_609|NAT_mex|2020-11-04",
      "cluster":630,
      "patient_attributes":{
        "ehars_uid":"ID_CEC-20-1940|ST_2|CODE_15033|SX_M|RISK_3|AGE_19|SES_2|SCO_2|CD4_1|DRUG_0|MET_NA|APP_0|RES_1|REC_0|VEN_0|CL_609|NAT_mex|2020-11-04",
        "ST":"ST_2",
        "RISK":"RISK_3",
        "MET":"MET_NA",
        "NAT":"NAT_mex"
      }
    },
    {
      "id":"ID_CEC-21-5020|ST_1|CODE_09015|SX_M|RISK_3|AGE_33|SES_2|SCO_3|CD4_1|DRUG_0|MET_NA|APP_1|RES_1|REC_0|VEN_0|CL_609|NAT_mex|2021-09-29",
      "cluster":630,
      "patient_attributes":{
        "ehars_uid":"ID_CEC-21-5020|ST_1|CODE_09015|SX_M|RISK_3|AGE_33|SES_2|SCO_3|CD4_1|DRUG_0|MET_NA|APP_1|RES_1|REC_0|VEN_0|CL_609|NAT_mex|2021-09-29",
        "ST":"ST_1",
        "RISK":"RISK_3",
        "MET":"MET_NA",
        "NAT":"NAT_mex"
      }
    },
    {
      "id":"ID_CEC-20-1941|ST_2|CODE_15106|SX_M|RISK_3|AGE_23|SES_1|SCO_2|CD4_2|DRUG_1|MET_NA|APP_1|RES_4|REC_0|VEN_0|CL_880|NAT_mex|2020-11-04",
      "cluster":631,
      "patient_attributes":{
        "ehars_uid":"ID_CEC-20-1941|ST_2|CODE_15106|SX_M|RISK_3|AGE_23|SES_1|SCO_2|CD4_2|DRUG_1|MET_NA|APP_1|RES_4|REC_0|VEN_0|CL_880|NAT_mex|2020-11-04",
        "ST":"ST_2",
        "RISK":"RISK_3",
        "MET":"MET_NA",
        "NAT":"NAT_mex"
      }
    },
    {
      "id":"ID_CEC-21-3486|ST_2|CODE_15058|SX_M|RISK_3|AGE_28|SES_2|SCO_2|CD4_2|DRUG_1|MET_NA|APP_1|RES_1|REC_0|VEN_1|CL_880|NAT_mex|2021-04-29",
      "cluster":631,
      "patient_attributes":{
        "ehars_uid":"ID_CEC-21-3486|ST_2|CODE_15058|SX_M|RISK_3|AGE_28|SES_2|SCO_2|CD4_2|DRUG_1|MET_NA|APP_1|RES_1|REC_0|VEN_1|CL_880|NAT_mex|2021-04-29",
        "ST":"ST_2",
        "RISK":"RISK_3",
        "MET":"MET_NA",
        "NAT":"NAT_mex"
      }
    },
    {
      "id":"ID_CEC-20-1969|ST_1|CODE_07106|SX_M|RISK_3|AGE_23|SES_2|SCO_2|CD4_2|DRUG_0|MET_NA|APP_0|RES_2|REC_0|VEN_0|CL_883|NAT_mex|2020-11-09",
      "cluster":632,
      "patient_attributes":{
        "ehars_uid":"ID_CEC-20-1969|ST_1|CODE_07106|SX_M|RISK_3|AGE_23|SES_2|SCO_2|CD4_2|DRUG_0|MET_NA|APP_0|RES_2|REC_0|VEN_0|CL_883|NAT_mex|2020-11-09",
        "ST":"ST_1",
        "RISK":"RISK_3",
        "MET":"MET_NA",
        "NAT":"NAT_mex"
      }
    },
    {
      "id":"ID_CEC-22-8383|ST_2|CODE_15099|SX_M|RISK_3|AGE_37|SES_2|SCO_3|CD4_3|DRUG_1|MET_NA|APP_1|RES_2|REC_1|VEN_1|CL_883|NAT_mex|2022-07-20",
      "cluster":632,
      "patient_attributes":{
        "ehars_uid":"ID_CEC-22-8383|ST_2|CODE_15099|SX_M|RISK_3|AGE_37|SES_2|SCO_3|CD4_3|DRUG_1|MET_NA|APP_1|RES_2|REC_1|VEN_1|CL_883|NAT_mex|2022-07-20",
        "ST":"ST_2",
        "RISK":"RISK_3",
        "MET":"MET_NA",
        "NAT":"NAT_mex"
      }
    },
    {
      "id":"ID_CEC-20-2261|ST_2|CODE_15039|SX_M|RISK_3|AGE_31|SES_1|SCO_2|CD4_1|DRUG_0|MET_NA|APP_0|RES_2|REC_0|VEN_0|CL_262|NAT_mex|2020-12-11",
      "cluster":633,
      "patient_attributes":{
        "ehars_uid":"ID_CEC-20-2261|ST_2|CODE_15039|SX_M|RISK_3|AGE_31|SES_1|SCO_2|CD4_1|DRUG_0|MET_NA|APP_0|RES_2|REC_0|VEN_0|CL_262|NAT_mex|2020-12-11",
        "ST":"ST_2",
        "RISK":"RISK_3",
        "MET":"MET_NA",
        "NAT":"NAT_mex"
      }
    },
    {
      "id":"ID_CEC-20-1986|ST_2|CODE_15039|SX_M|RISK_NA|AGE_19|SES_NA|SCO_NA|CD4_1|DRUG_NA|MET_NA|APP_NA|RES_2|REC_0|VEN_NA|CL_262|NAT_NA|2020-11-11",
      "cluster":633,
      "patient_attributes":{
        "ehars_uid":"ID_CEC-20-1986|ST_2|CODE_15039|SX_M|RISK_NA|AGE_19|SES_NA|SCO_NA|CD4_1|DRUG_NA|MET_NA|APP_NA|RES_2|REC_0|VEN_NA|CL_262|NAT_NA|2020-11-11",
        "ST":"ST_2",
        "RISK":"RISK_NA",
        "MET":"MET_NA",
        "NAT":"NAT_NA"
      }
    },
    {
      "id":"ID_CEC-20-2019|ST_1|CODE_09010|SX_F|RISK_1|AGE_23|SES_2|SCO_2|CD4_2|DRUG_0|MET_NA|APP_NA|RES_2|REC_0|VEN_NA|CL_887|NAT_mex|2020-11-13",
      "cluster":634,
      "patient_attributes":{
        "ehars_uid":"ID_CEC-20-2019|ST_1|CODE_09010|SX_F|RISK_1|AGE_23|SES_2|SCO_2|CD4_2|DRUG_0|MET_NA|APP_NA|RES_2|REC_0|VEN_NA|CL_887|NAT_mex|2020-11-13",
        "ST":"ST_1",
        "RISK":"RISK_1",
        "MET":"MET_NA",
        "NAT":"NAT_mex"
      }
    },
    {
      "id":"ID_CEC-21-5531|ST_1|CODE_09008|SX_M|RISK_3|AGE_23|SES_1|SCO_2|CD4_1|DRUG_1|MET_NA|APP_0|RES_2|REC_0|VEN_1|CL_887|NAT_mex|2021-11-11",
      "cluster":634,
      "patient_attributes":{
        "ehars_uid":"ID_CEC-21-5531|ST_1|CODE_09008|SX_M|RISK_3|AGE_23|SES_1|SCO_2|CD4_1|DRUG_1|MET_NA|APP_0|RES_2|REC_0|VEN_1|CL_887|NAT_mex|2021-11-11",
        "ST":"ST_1",
        "RISK":"RISK_3",
        "MET":"MET_NA",
        "NAT":"NAT_mex"
      }
    },
    {
      "id":"ID_CEC-20-2035|ST_1|CODE_09006|SX_M|RISK_2|AGE_63|SES_1|SCO_2|CD4_1|DRUG_0|MET_NA|APP_0|RES_1|REC_0|VEN_0|CL_354|NAT_mex|2020-11-17",
      "cluster":635,
      "patient_attributes":{
        "ehars_uid":"ID_CEC-20-2035|ST_1|CODE_09006|SX_M|RISK_2|AGE_63|SES_1|SCO_2|CD4_1|DRUG_0|MET_NA|APP_0|RES_1|REC_0|VEN_0|CL_354|NAT_mex|2020-11-17",
        "ST":"ST_1",
        "RISK":"RISK_2",
        "MET":"MET_NA",
        "NAT":"NAT_mex"
      }
    },
    {
      "id":"ID_CEC-22-7950|ST_1|CODE_09015|SX_M|RISK_NA|AGE_47|SES_NA|SCO_NA|CD4_2|DRUG_NA|MET_NA|APP_NA|RES_1|REC_0|VEN_NA|CL_354|NAT_NA|2022-06-14",
      "cluster":635,
      "patient_attributes":{
        "ehars_uid":"ID_CEC-22-7950|ST_1|CODE_09015|SX_M|RISK_NA|AGE_47|SES_NA|SCO_NA|CD4_2|DRUG_NA|MET_NA|APP_NA|RES_1|REC_0|VEN_NA|CL_354|NAT_NA|2022-06-14",
        "ST":"ST_1",
        "RISK":"RISK_NA",
        "MET":"MET_NA",
        "NAT":"NAT_NA"
      }
    },
    {
      "id":"ID_CEC-21-3557|ST_2|CODE_15058|SX_M|RISK_3|AGE_30|SES_1|SCO_3|CD4_1|DRUG_1|MET_NA|APP_1|RES_1|REC_0|VEN_1|CL_889|NAT_mex|2021-05-06",
      "cluster":636,
      "patient_attributes":{
        "ehars_uid":"ID_CEC-21-3557|ST_2|CODE_15058|SX_M|RISK_3|AGE_30|SES_1|SCO_3|CD4_1|DRUG_1|MET_NA|APP_1|RES_1|REC_0|VEN_1|CL_889|NAT_mex|2021-05-06",
        "ST":"ST_2",
        "RISK":"RISK_3",
        "MET":"MET_NA",
        "NAT":"NAT_mex"
      }
    },
    {
      "id":"ID_CEC-20-2056|ST_1|CODE_09006|SX_M|RISK_3|AGE_25|SES_1|SCO_2|CD4_2|DRUG_1|MET_NA|APP_1|RES_1|REC_0|VEN_0|CL_889|NAT_mex|2020-11-18",
      "cluster":636,
      "patient_attributes":{
        "ehars_uid":"ID_CEC-20-2056|ST_1|CODE_09006|SX_M|RISK_3|AGE_25|SES_1|SCO_2|CD4_2|DRUG_1|MET_NA|APP_1|RES_1|REC_0|VEN_0|CL_889|NAT_mex|2020-11-18",
        "ST":"ST_1",
        "RISK":"RISK_3",
        "MET":"MET_NA",
        "NAT":"NAT_mex"
      }
    },
    {
      "id":"ID_CEC-20-2084|ST_1|CODE_09010|SX_M|RISK_3|AGE_39|SES_1|SCO_3|CD4_1|DRUG_1|MET_1|APP_0|RES_2|REC_0|VEN_0|CL_223|NAT_mex|2020-11-23",
      "cluster":637,
      "patient_attributes":{
        "ehars_uid":"ID_CEC-20-2084|ST_1|CODE_09010|SX_M|RISK_3|AGE_39|SES_1|SCO_3|CD4_1|DRUG_1|MET_1|APP_0|RES_2|REC_0|VEN_0|CL_223|NAT_mex|2020-11-23",
        "ST":"ST_1",
        "RISK":"RISK_3",
        "MET":"MET_1",
        "NAT":"NAT_mex"
      }
    },
    {
      "id":"ID_CEC-22-7609|ST_1|CODE_09007|SX_M|RISK_3|AGE_32|SES_2|SCO_2|CD4_1|DRUG_1|MET_NA|APP_1|RES_2|REC_0|VEN_1|CL_223|NAT_mex|2022-05-20",
      "cluster":637,
      "patient_attributes":{
        "ehars_uid":"ID_CEC-22-7609|ST_1|CODE_09007|SX_M|RISK_3|AGE_32|SES_2|SCO_2|CD4_1|DRUG_1|MET_NA|APP_1|RES_2|REC_0|VEN_1|CL_223|NAT_mex|2022-05-20",
        "ST":"ST_1",
        "RISK":"RISK_3",
        "MET":"MET_NA",
        "NAT":"NAT_mex"
      }
    },
    {
      "id":"ID_CEC-22-8232|ST_1|CODE_09003|SX_M|RISK_3|AGE_34|SES_1|SCO_2|CD4_2|DRUG_1|MET_NA|APP_1|RES_1|REC_0|VEN_NA|CL_109|NAT_mex|2022-07-07",
      "cluster":638,
      "patient_attributes":{
        "ehars_uid":"ID_CEC-22-8232|ST_1|CODE_09003|SX_M|RISK_3|AGE_34|SES_1|SCO_2|CD4_2|DRUG_1|MET_NA|APP_1|RES_1|REC_0|VEN_NA|CL_109|NAT_mex|2022-07-07",
        "ST":"ST_1",
        "RISK":"RISK_3",
        "MET":"MET_NA",
        "NAT":"NAT_mex"
      }
    },
    {
      "id":"ID_CEC-20-2108|ST_1|CODE_09015|SX_M|RISK_3|AGE_45|SES_2|SCO_3|CD4_3|DRUG_1|MET_NA|APP_1|RES_3|REC_0|VEN_1|CL_109|NAT_eng|2020-11-26",
      "cluster":638,
      "patient_attributes":{
        "ehars_uid":"ID_CEC-20-2108|ST_1|CODE_09015|SX_M|RISK_3|AGE_45|SES_2|SCO_3|CD4_3|DRUG_1|MET_NA|APP_1|RES_3|REC_0|VEN_1|CL_109|NAT_eng|2020-11-26",
        "ST":"ST_1",
        "RISK":"RISK_3",
        "MET":"MET_NA",
        "NAT":"NAT_eng"
      }
    },
    {
      "id":"ID_CEC-20-2114|ST_1|CODE_09012|SX_M|RISK_3|AGE_30|SES_2|SCO_3|CD4_2|DRUG_0|MET_NA|APP_1|RES_1|REC_0|VEN_1|CL_892|NAT_mex|2020-11-25",
      "cluster":639,
      "patient_attributes":{
        "ehars_uid":"ID_CEC-20-2114|ST_1|CODE_09012|SX_M|RISK_3|AGE_30|SES_2|SCO_3|CD4_2|DRUG_0|MET_NA|APP_1|RES_1|REC_0|VEN_1|CL_892|NAT_mex|2020-11-25",
        "ST":"ST_1",
        "RISK":"RISK_3",
        "MET":"MET_NA",
        "NAT":"NAT_mex"
      }
    },
    {
      "id":"ID_CEC-21-4472|ST_2|CODE_15104|SX_M|RISK_3|AGE_24|SES_2|SCO_2|CD4_1|DRUG_0|MET_NA|APP_1|RES_1|REC_0|VEN_0|CL_892|NAT_mex|2021-08-05",
      "cluster":639,
      "patient_attributes":{
        "ehars_uid":"ID_CEC-21-4472|ST_2|CODE_15104|SX_M|RISK_3|AGE_24|SES_2|SCO_2|CD4_1|DRUG_0|MET_NA|APP_1|RES_1|REC_0|VEN_0|CL_892|NAT_mex|2021-08-05",
        "ST":"ST_2",
        "RISK":"RISK_3",
        "MET":"MET_NA",
        "NAT":"NAT_mex"
      }
    },
    {
      "id":"ID_CEC-20-2116|ST_1|CODE_07106|SX_M|RISK_3|AGE_28|SES_1|SCO_3|CD4_1|DRUG_1|MET_NA|APP_1|RES_1|REC_0|VEN_1|CL_173|NAT_mex|2020-11-25",
      "cluster":640,
      "patient_attributes":{
        "ehars_uid":"ID_CEC-20-2116|ST_1|CODE_07106|SX_M|RISK_3|AGE_28|SES_1|SCO_3|CD4_1|DRUG_1|MET_NA|APP_1|RES_1|REC_0|VEN_1|CL_173|NAT_mex|2020-11-25",
        "ST":"ST_1",
        "RISK":"RISK_3",
        "MET":"MET_NA",
        "NAT":"NAT_mex"
      }
    },
    {
      "id":"ID_CEC-22-9360|ST_1|CODE_07106|SX_M|RISK_3|AGE_35|SES_1|SCO_3|CD4_2|DRUG_1|MET_NA|APP_1|RES_1|REC_0|VEN_0|CL_173|NAT_mex|2022-10-21",
      "cluster":640,
      "patient_attributes":{
        "ehars_uid":"ID_CEC-22-9360|ST_1|CODE_07106|SX_M|RISK_3|AGE_35|SES_1|SCO_3|CD4_2|DRUG_1|MET_NA|APP_1|RES_1|REC_0|VEN_0|CL_173|NAT_mex|2022-10-21",
        "ST":"ST_1",
        "RISK":"RISK_3",
        "MET":"MET_NA",
        "NAT":"NAT_mex"
      }
    },
    {
      "id":"ID_CEC-20-2130|ST_1|CODE_09007|SX_M|RISK_2|AGE_48|SES_2|SCO_2|CD4_2|DRUG_NA|MET_NA|APP_NA|RES_5|REC_0|VEN_0|CL_893|NAT_mex|2020-11-30",
      "cluster":641,
      "patient_attributes":{
        "ehars_uid":"ID_CEC-20-2130|ST_1|CODE_09007|SX_M|RISK_2|AGE_48|SES_2|SCO_2|CD4_2|DRUG_NA|MET_NA|APP_NA|RES_5|REC_0|VEN_0|CL_893|NAT_mex|2020-11-30",
        "ST":"ST_1",
        "RISK":"RISK_2",
        "MET":"MET_NA",
        "NAT":"NAT_mex"
      }
    },
    {
      "id":"ID_CEC-22-9151|ST_1|CODE_09007|SX_F|RISK_1|AGE_57|SES_NA|SCO_2|CD4_1|DRUG_1|MET_NA|APP_NA|RES_5|REC_0|VEN_NA|CL_893|NAT_mex|2022-09-30",
      "cluster":641,
      "patient_attributes":{
        "ehars_uid":"ID_CEC-22-9151|ST_1|CODE_09007|SX_F|RISK_1|AGE_57|SES_NA|SCO_2|CD4_1|DRUG_1|MET_NA|APP_NA|RES_5|REC_0|VEN_NA|CL_893|NAT_mex|2022-09-30",
        "ST":"ST_1",
        "RISK":"RISK_1",
        "MET":"MET_NA",
        "NAT":"NAT_mex"
      }
    },
    {
      "id":"ID_CEC-20-2135|ST_1|CODE_09008|SX_M|RISK_3|AGE_28|SES_2|SCO_2|CD4_2|DRUG_1|MET_NA|APP_1|RES_1|REC_0|VEN_0|CL_894|NAT_mex|2020-11-30",
      "cluster":642,
      "patient_attributes":{
        "ehars_uid":"ID_CEC-20-2135|ST_1|CODE_09008|SX_M|RISK_3|AGE_28|SES_2|SCO_2|CD4_2|DRUG_1|MET_NA|APP_1|RES_1|REC_0|VEN_0|CL_894|NAT_mex|2020-11-30",
        "ST":"ST_1",
        "RISK":"RISK_3",
        "MET":"MET_NA",
        "NAT":"NAT_mex"
      }
    },
    {
      "id":"ID_CEC-21-4927|ST_2|CODE_15031|SX_M|RISK_3|AGE_24|SES_2|SCO_2|CD4_1|DRUG_1|MET_NA|APP_1|RES_2|REC_0|VEN_0|CL_894|NAT_mex|2021-09-22",
      "cluster":642,
      "patient_attributes":{
        "ehars_uid":"ID_CEC-21-4927|ST_2|CODE_15031|SX_M|RISK_3|AGE_24|SES_2|SCO_2|CD4_1|DRUG_1|MET_NA|APP_1|RES_2|REC_0|VEN_0|CL_894|NAT_mex|2021-09-22",
        "ST":"ST_2",
        "RISK":"RISK_3",
        "MET":"MET_NA",
        "NAT":"NAT_mex"
      }
    },
    {
      "id":"ID_CEC-20-2151|ST_1|CODE_09003|SX_M|RISK_3|AGE_33|SES_2|SCO_2|CD4_2|DRUG_1|MET_NA|APP_1|RES_1|REC_NA|VEN_1|CL_NA|NAT_mex|2020-12-01",
      "cluster":643,
      "patient_attributes":{
        "ehars_uid":"ID_CEC-20-2151|ST_1|CODE_09003|SX_M|RISK_3|AGE_33|SES_2|SCO_2|CD4_2|DRUG_1|MET_NA|APP_1|RES_1|REC_NA|VEN_1|CL_NA|NAT_mex|2020-12-01",
        "ST":"ST_1",
        "RISK":"RISK_3",
        "MET":"MET_NA",
        "NAT":"NAT_mex"
      }
    },
    {
      "id":"ID_CEC-21-3194|ST_1|CODE_09003|SX_M|RISK_3|AGE_21|SES_1|SCO_2|CD4_1|DRUG_0|MET_NA|APP_1|RES_1|REC_0|VEN_0|CL_NA|NAT_mex|2021-04-05",
      "cluster":643,
      "patient_attributes":{
        "ehars_uid":"ID_CEC-21-3194|ST_1|CODE_09003|SX_M|RISK_3|AGE_21|SES_1|SCO_2|CD4_1|DRUG_0|MET_NA|APP_1|RES_1|REC_0|VEN_0|CL_NA|NAT_mex|2021-04-05",
        "ST":"ST_1",
        "RISK":"RISK_3",
        "MET":"MET_NA",
        "NAT":"NAT_mex"
      }
    },
    {
      "id":"ID_CEC-20-2155|ST_1|CODE_09014|SX_M|RISK_3|AGE_23|SES_2|SCO_2|CD4_2|DRUG_1|MET_NA|APP_1|RES_2|REC_0|VEN_0|CL_896|NAT_cub|2020-12-01",
      "cluster":644,
      "patient_attributes":{
        "ehars_uid":"ID_CEC-20-2155|ST_1|CODE_09014|SX_M|RISK_3|AGE_23|SES_2|SCO_2|CD4_2|DRUG_1|MET_NA|APP_1|RES_2|REC_0|VEN_0|CL_896|NAT_cub|2020-12-01",
        "ST":"ST_1",
        "RISK":"RISK_3",
        "MET":"MET_NA",
        "NAT":"NAT_cub"
      }
    },
    {
      "id":"ID_CEC-21-4445|ST_1|CODE_09006|SX_M|RISK_3|AGE_31|SES_2|SCO_3|CD4_3|DRUG_1|MET_NA|APP_1|RES_2|REC_0|VEN_0|CL_896|NAT_mex|2021-08-03",
      "cluster":644,
      "patient_attributes":{
        "ehars_uid":"ID_CEC-21-4445|ST_1|CODE_09006|SX_M|RISK_3|AGE_31|SES_2|SCO_3|CD4_3|DRUG_1|MET_NA|APP_1|RES_2|REC_0|VEN_0|CL_896|NAT_mex|2021-08-03",
        "ST":"ST_1",
        "RISK":"RISK_3",
        "MET":"MET_NA",
        "NAT":"NAT_mex"
      }
    },
    {
      "id":"ID_CEC-20-2161|ST_1|CODE_09003|SX_M|RISK_3|AGE_30|SES_2|SCO_2|CD4_1|DRUG_1|MET_NA|APP_1|RES_4|REC_0|VEN_0|CL_153|NAT_mex|2020-12-02",
      "cluster":645,
      "patient_attributes":{
        "ehars_uid":"ID_CEC-20-2161|ST_1|CODE_09003|SX_M|RISK_3|AGE_30|SES_2|SCO_2|CD4_1|DRUG_1|MET_NA|APP_1|RES_4|REC_0|VEN_0|CL_153|NAT_mex|2020-12-02",
        "ST":"ST_1",
        "RISK":"RISK_3",
        "MET":"MET_NA",
        "NAT":"NAT_mex"
      }
    },
    {
      "id":"ID_CEC-20-2238|ST_1|CODE_09013|SX_M|RISK_3|AGE_25|SES_2|SCO_2|CD4_2|DRUG_NA|MET_NA|APP_0|RES_1|REC_NA|VEN_0|CL_153|NAT_mex|2020-12-07",
      "cluster":645,
      "patient_attributes":{
        "ehars_uid":"ID_CEC-20-2238|ST_1|CODE_09013|SX_M|RISK_3|AGE_25|SES_2|SCO_2|CD4_2|DRUG_NA|MET_NA|APP_0|RES_1|REC_NA|VEN_0|CL_153|NAT_mex|2020-12-07",
        "ST":"ST_1",
        "RISK":"RISK_3",
        "MET":"MET_NA",
        "NAT":"NAT_mex"
      }
    },
    {
      "id":"ID_CEC-20-2171|ST_1|CODE_09005|SX_M|RISK_3|AGE_18|SES_2|SCO_2|CD4_2|DRUG_1|MET_NA|APP_0|RES_1|REC_NA|VEN_0|CL_898|NAT_mex|2020-12-03",
      "cluster":646,
      "patient_attributes":{
        "ehars_uid":"ID_CEC-20-2171|ST_1|CODE_09005|SX_M|RISK_3|AGE_18|SES_2|SCO_2|CD4_2|DRUG_1|MET_NA|APP_0|RES_1|REC_NA|VEN_0|CL_898|NAT_mex|2020-12-03",
        "ST":"ST_1",
        "RISK":"RISK_3",
        "MET":"MET_NA",
        "NAT":"NAT_mex"
      }
    },
    {
      "id":"ID_CEC-22-7634|ST_1|CODE_09005|SX_M|RISK_3|AGE_29|SES_1|SCO_2|CD4_1|DRUG_0|MET_NA|APP_0|RES_1|REC_0|VEN_1|CL_898|NAT_mex|2022-05-23",
      "cluster":646,
      "patient_attributes":{
        "ehars_uid":"ID_CEC-22-7634|ST_1|CODE_09005|SX_M|RISK_3|AGE_29|SES_1|SCO_2|CD4_1|DRUG_0|MET_NA|APP_0|RES_1|REC_0|VEN_1|CL_898|NAT_mex|2022-05-23",
        "ST":"ST_1",
        "RISK":"RISK_3",
        "MET":"MET_NA",
        "NAT":"NAT_mex"
      }
    },
    {
      "id":"ID_CEC-20-2211|ST_1|CODE_09007|SX_M|RISK_3|AGE_24|SES_1|SCO_2|CD4_2|DRUG_0|MET_NA|APP_1|RES_1|REC_NA|VEN_0|CL_901|NAT_mex|2020-12-07",
      "cluster":647,
      "patient_attributes":{
        "ehars_uid":"ID_CEC-20-2211|ST_1|CODE_09007|SX_M|RISK_3|AGE_24|SES_1|SCO_2|CD4_2|DRUG_0|MET_NA|APP_1|RES_1|REC_NA|VEN_0|CL_901|NAT_mex|2020-12-07",
        "ST":"ST_1",
        "RISK":"RISK_3",
        "MET":"MET_NA",
        "NAT":"NAT_mex"
      }
    },
    {
      "id":"ID_CEC-21-4174|ST_1|CODE_09007|SX_M|RISK_3|AGE_26|SES_1|SCO_2|CD4_2|DRUG_1|MET_NA|APP_1|RES_1|REC_0|VEN_0|CL_901|NAT_mex|2021-07-01",
      "cluster":647,
      "patient_attributes":{
        "ehars_uid":"ID_CEC-21-4174|ST_1|CODE_09007|SX_M|RISK_3|AGE_26|SES_1|SCO_2|CD4_2|DRUG_1|MET_NA|APP_1|RES_1|REC_0|VEN_0|CL_901|NAT_mex|2021-07-01",
        "ST":"ST_1",
        "RISK":"RISK_3",
        "MET":"MET_NA",
        "NAT":"NAT_mex"
      }
    },
    {
      "id":"ID_CEC-20-2213|ST_1|CODE_09003|SX_M|RISK_2|AGE_30|SES_1|SCO_2|CD4_3|DRUG_1|MET_NA|APP_0|RES_1|REC_NA|VEN_0|CL_95|NAT_mex|2020-12-07",
      "cluster":648,
      "patient_attributes":{
        "ehars_uid":"ID_CEC-20-2213|ST_1|CODE_09003|SX_M|RISK_2|AGE_30|SES_1|SCO_2|CD4_3|DRUG_1|MET_NA|APP_0|RES_1|REC_NA|VEN_0|CL_95|NAT_mex|2020-12-07",
        "ST":"ST_1",
        "RISK":"RISK_2",
        "MET":"MET_NA",
        "NAT":"NAT_mex"
      }
    },
    {
      "id":"ID_CEC-21-4084|ST_1|CODE_09013|SX_M|RISK_3|AGE_50|SES_1|SCO_3|CD4_1|DRUG_1|MET_NA|APP_1|RES_1|REC_0|VEN_1|CL_95|NAT_mex|2021-06-23",
      "cluster":648,
      "patient_attributes":{
        "ehars_uid":"ID_CEC-21-4084|ST_1|CODE_09013|SX_M|RISK_3|AGE_50|SES_1|SCO_3|CD4_1|DRUG_1|MET_NA|APP_1|RES_1|REC_0|VEN_1|CL_95|NAT_mex|2021-06-23",
        "ST":"ST_1",
        "RISK":"RISK_3",
        "MET":"MET_NA",
        "NAT":"NAT_mex"
      }
    },
    {
      "id":"ID_CEC-20-2217|ST_1|CODE_09003|SX_M|RISK_3|AGE_39|SES_1|SCO_3|CD4_2|DRUG_0|MET_NA|APP_1|RES_1|REC_0|VEN_1|CL_5|NAT_mex|2020-12-07",
      "cluster":649,
      "patient_attributes":{
        "ehars_uid":"ID_CEC-20-2217|ST_1|CODE_09003|SX_M|RISK_3|AGE_39|SES_1|SCO_3|CD4_2|DRUG_0|MET_NA|APP_1|RES_1|REC_0|VEN_1|CL_5|NAT_mex|2020-12-07",
        "ST":"ST_1",
        "RISK":"RISK_3",
        "MET":"MET_NA",
        "NAT":"NAT_mex"
      }
    },
    {
      "id":"ID_CEC-21-4313|ST_1|CODE_09003|SX_M|RISK_3|AGE_23|SES_2|SCO_2|CD4_2|DRUG_1|MET_NA|APP_1|RES_1|REC_0|VEN_0|CL_5|NAT_mex|2021-07-14",
      "cluster":649,
      "patient_attributes":{
        "ehars_uid":"ID_CEC-21-4313|ST_1|CODE_09003|SX_M|RISK_3|AGE_23|SES_2|SCO_2|CD4_2|DRUG_1|MET_NA|APP_1|RES_1|REC_0|VEN_0|CL_5|NAT_mex|2021-07-14",
        "ST":"ST_1",
        "RISK":"RISK_3",
        "MET":"MET_NA",
        "NAT":"NAT_mex"
      }
    },
    {
      "id":"ID_CEC-20-2227|ST_1|CODE_09013|SX_M|RISK_3|AGE_28|SES_2|SCO_2|CD4_3|DRUG_1|MET_NA|APP_1|RES_5|REC_NA|VEN_1|CL_372|NAT_mex|2020-12-08",
      "cluster":650,
      "patient_attributes":{
        "ehars_uid":"ID_CEC-20-2227|ST_1|CODE_09013|SX_M|RISK_3|AGE_28|SES_2|SCO_2|CD4_3|DRUG_1|MET_NA|APP_1|RES_5|REC_NA|VEN_1|CL_372|NAT_mex|2020-12-08",
        "ST":"ST_1",
        "RISK":"RISK_3",
        "MET":"MET_NA",
        "NAT":"NAT_mex"
      }
    },
    {
      "id":"ID_CEC-20-2297|ST_1|CODE_09012|SX_M|RISK_3|AGE_18|SES_1|SCO_2|CD4_2|DRUG_0|MET_NA|APP_0|RES_5|REC_NA|VEN_0|CL_372|NAT_mex|2020-12-15",
      "cluster":650,
      "patient_attributes":{
        "ehars_uid":"ID_CEC-20-2297|ST_1|CODE_09012|SX_M|RISK_3|AGE_18|SES_1|SCO_2|CD4_2|DRUG_0|MET_NA|APP_0|RES_5|REC_NA|VEN_0|CL_372|NAT_mex|2020-12-15",
        "ST":"ST_1",
        "RISK":"RISK_3",
        "MET":"MET_NA",
        "NAT":"NAT_mex"
      }
    },
    {
      "id":"ID_CEC-20-2240|ST_1|CODE_09014|SX_M|RISK_3|AGE_27|SES_1|SCO_2|CD4_3|DRUG_1|MET_NA|APP_0|RES_1|REC_0|VEN_0|CL_313|NAT_mex|2020-12-08",
      "cluster":651,
      "patient_attributes":{
        "ehars_uid":"ID_CEC-20-2240|ST_1|CODE_09014|SX_M|RISK_3|AGE_27|SES_1|SCO_2|CD4_3|DRUG_1|MET_NA|APP_0|RES_1|REC_0|VEN_0|CL_313|NAT_mex|2020-12-08",
        "ST":"ST_1",
        "RISK":"RISK_3",
        "MET":"MET_NA",
        "NAT":"NAT_mex"
      }
    },
    {
      "id":"ID_CEC-21-5537|ST_1|CODE_09004|SX_M|RISK_3|AGE_23|SES_2|SCO_3|CD4_1|DRUG_1|MET_NA|APP_1|RES_1|REC_0|VEN_1|CL_313|NAT_mex|2021-11-10",
      "cluster":651,
      "patient_attributes":{
        "ehars_uid":"ID_CEC-21-5537|ST_1|CODE_09004|SX_M|RISK_3|AGE_23|SES_2|SCO_3|CD4_1|DRUG_1|MET_NA|APP_1|RES_1|REC_0|VEN_1|CL_313|NAT_mex|2021-11-10",
        "ST":"ST_1",
        "RISK":"RISK_3",
        "MET":"MET_NA",
        "NAT":"NAT_mex"
      }
    },
    {
      "id":"ID_CEC-20-2260|ST_1|CODE_09015|SX_M|RISK_3|AGE_37|SES_2|SCO_3|CD4_1|DRUG_0|MET_NA|APP_1|RES_1|REC_0|VEN_0|CL_NA|NAT_mex|2020-12-11",
      "cluster":652,
      "patient_attributes":{
        "ehars_uid":"ID_CEC-20-2260|ST_1|CODE_09015|SX_M|RISK_3|AGE_37|SES_2|SCO_3|CD4_1|DRUG_0|MET_NA|APP_1|RES_1|REC_0|VEN_0|CL_NA|NAT_mex|2020-12-11",
        "ST":"ST_1",
        "RISK":"RISK_3",
        "MET":"MET_NA",
        "NAT":"NAT_mex"
      }
    },
    {
      "id":"ID_CEC-22-8676|ST_1|CODE_09007|SX_M|RISK_3|AGE_20|SES_1|SCO_2|CD4_1|DRUG_1|MET_1|APP_1|RES_1|REC_0|VEN_1|CL_18|NAT_mex|2022-08-18",
      "cluster":652,
      "patient_attributes":{
        "ehars_uid":"ID_CEC-22-8676|ST_1|CODE_09007|SX_M|RISK_3|AGE_20|SES_1|SCO_2|CD4_1|DRUG_1|MET_1|APP_1|RES_1|REC_0|VEN_1|CL_18|NAT_mex|2022-08-18",
        "ST":"ST_1",
        "RISK":"RISK_3",
        "MET":"MET_1",
        "NAT":"NAT_mex"
      }
    },
    {
      "id":"ID_CEC-21-3435|ST_1|CODE_09016|SX_M|RISK_3|AGE_37|SES_2|SCO_3|CD4_2|DRUG_1|MET_NA|APP_1|RES_1|REC_0|VEN_1|CL_615|NAT_mex|2021-04-26",
      "cluster":653,
      "patient_attributes":{
        "ehars_uid":"ID_CEC-21-3435|ST_1|CODE_09016|SX_M|RISK_3|AGE_37|SES_2|SCO_3|CD4_2|DRUG_1|MET_NA|APP_1|RES_1|REC_0|VEN_1|CL_615|NAT_mex|2021-04-26",
        "ST":"ST_1",
        "RISK":"RISK_3",
        "MET":"MET_NA",
        "NAT":"NAT_mex"
      }
    },
    {
      "id":"ID_CEC-20-2268|ST_2|CODE_15057|SX_M|RISK_3|AGE_27|SES_1|SCO_3|CD4_1|DRUG_1|MET_NA|APP_0|RES_1|REC_0|VEN_0|CL_615|NAT_mex|2020-12-11",
      "cluster":653,
      "patient_attributes":{
        "ehars_uid":"ID_CEC-20-2268|ST_2|CODE_15057|SX_M|RISK_3|AGE_27|SES_1|SCO_3|CD4_1|DRUG_1|MET_NA|APP_0|RES_1|REC_0|VEN_0|CL_615|NAT_mex|2020-12-11",
        "ST":"ST_2",
        "RISK":"RISK_3",
        "MET":"MET_NA",
        "NAT":"NAT_mex"
      }
    },
    {
      "id":"ID_CEC-20-2286|ST_1|CODE_09006|SX_M|RISK_3|AGE_22|SES_2|SCO_3|CD4_1|DRUG_1|MET_NA|APP_1|RES_5|REC_0|VEN_NA|CL_904|NAT_mex|2020-12-14",
      "cluster":654,
      "patient_attributes":{
        "ehars_uid":"ID_CEC-20-2286|ST_1|CODE_09006|SX_M|RISK_3|AGE_22|SES_2|SCO_3|CD4_1|DRUG_1|MET_NA|APP_1|RES_5|REC_0|VEN_NA|CL_904|NAT_mex|2020-12-14",
        "ST":"ST_1",
        "RISK":"RISK_3",
        "MET":"MET_NA",
        "NAT":"NAT_mex"
      }
    },
    {
      "id":"ID_CEC-22-8206|ST_2|CODE_15058|SX_M|RISK_2|AGE_29|SES_1|SCO_2|CD4_1|DRUG_1|MET_NA|APP_0|RES_6|REC_0|VEN_0|CL_904|NAT_mex|2022-07-04",
      "cluster":654,
      "patient_attributes":{
        "ehars_uid":"ID_CEC-22-8206|ST_2|CODE_15058|SX_M|RISK_2|AGE_29|SES_1|SCO_2|CD4_1|DRUG_1|MET_NA|APP_0|RES_6|REC_0|VEN_0|CL_904|NAT_mex|2022-07-04",
        "ST":"ST_2",
        "RISK":"RISK_2",
        "MET":"MET_NA",
        "NAT":"NAT_mex"
      }
    },
    {
      "id":"ID_CEC-20-2288|ST_1|CODE_07106|SX_M|RISK_3|AGE_29|SES_1|SCO_3|CD4_2|DRUG_1|MET_NA|APP_1|RES_1|REC_NA|VEN_0|CL_261|NAT_mex|2020-12-14",
      "cluster":655,
      "patient_attributes":{
        "ehars_uid":"ID_CEC-20-2288|ST_1|CODE_07106|SX_M|RISK_3|AGE_29|SES_1|SCO_3|CD4_2|DRUG_1|MET_NA|APP_1|RES_1|REC_NA|VEN_0|CL_261|NAT_mex|2020-12-14",
        "ST":"ST_1",
        "RISK":"RISK_3",
        "MET":"MET_NA",
        "NAT":"NAT_mex"
      }
    },
    {
      "id":"ID_CEC-22-6979|ST_1|CODE_09004|SX_M|RISK_3|AGE_31|SES_1|SCO_2|CD4_2|DRUG_1|MET_NA|APP_1|RES_1|REC_0|VEN_0|CL_261|NAT_mex|2022-03-29",
      "cluster":655,
      "patient_attributes":{
        "ehars_uid":"ID_CEC-22-6979|ST_1|CODE_09004|SX_M|RISK_3|AGE_31|SES_1|SCO_2|CD4_2|DRUG_1|MET_NA|APP_1|RES_1|REC_0|VEN_0|CL_261|NAT_mex|2022-03-29",
        "ST":"ST_1",
        "RISK":"RISK_3",
        "MET":"MET_NA",
        "NAT":"NAT_mex"
      }
    },
    {
      "id":"ID_CEC-20-2300|ST_2|CODE_15031|SX_M|RISK_3|AGE_25|SES_2|SCO_1|CD4_1|DRUG_1|MET_NA|APP_1|RES_1|REC_0|VEN_0|CL_NA|NAT_mex|2020-12-15",
      "cluster":656,
      "patient_attributes":{
        "ehars_uid":"ID_CEC-20-2300|ST_2|CODE_15031|SX_M|RISK_3|AGE_25|SES_2|SCO_1|CD4_1|DRUG_1|MET_NA|APP_1|RES_1|REC_0|VEN_0|CL_NA|NAT_mex|2020-12-15",
        "ST":"ST_2",
        "RISK":"RISK_3",
        "MET":"MET_NA",
        "NAT":"NAT_mex"
      }
    },
    {
      "id":"ID_CEC-21-5754|ST_1|CODE_09007|SX_M|RISK_3|AGE_24|SES_2|SCO_2|CD4_1|DRUG_0|MET_NA|APP_0|RES_1|REC_0|VEN_0|CL_NA|NAT_mex|2021-11-30",
      "cluster":656,
      "patient_attributes":{
        "ehars_uid":"ID_CEC-21-5754|ST_1|CODE_09007|SX_M|RISK_3|AGE_24|SES_2|SCO_2|CD4_1|DRUG_0|MET_NA|APP_0|RES_1|REC_0|VEN_0|CL_NA|NAT_mex|2021-11-30",
        "ST":"ST_1",
        "RISK":"RISK_3",
        "MET":"MET_NA",
        "NAT":"NAT_mex"
      }
    },
    {
      "id":"ID_CEC-20-2301|ST_2|CODE_15058|SX_M|RISK_3|AGE_37|SES_2|SCO_3|CD4_2|DRUG_0|MET_NA|APP_1|RES_1|REC_NA|VEN_1|CL_906|NAT_mex|2020-12-15",
      "cluster":657,
      "patient_attributes":{
        "ehars_uid":"ID_CEC-20-2301|ST_2|CODE_15058|SX_M|RISK_3|AGE_37|SES_2|SCO_3|CD4_2|DRUG_0|MET_NA|APP_1|RES_1|REC_NA|VEN_1|CL_906|NAT_mex|2020-12-15",
        "ST":"ST_2",
        "RISK":"RISK_3",
        "MET":"MET_NA",
        "NAT":"NAT_mex"
      }
    },
    {
      "id":"ID_CEC-22-8530|ST_1|CODE_09005|SX_F|RISK_4|AGE_22|SES_1|SCO_2|CD4_1|DRUG_1|MET_NA|APP_1|RES_1|REC_0|VEN_1|CL_906|NAT_mex|2022-08-09",
      "cluster":657,
      "patient_attributes":{
        "ehars_uid":"ID_CEC-22-8530|ST_1|CODE_09005|SX_F|RISK_4|AGE_22|SES_1|SCO_2|CD4_1|DRUG_1|MET_NA|APP_1|RES_1|REC_0|VEN_1|CL_906|NAT_mex|2022-08-09",
        "ST":"ST_1",
        "RISK":"RISK_4",
        "MET":"MET_NA",
        "NAT":"NAT_mex"
      }
    },
    {
      "id":"ID_CEC-22-7413|ST_1|CODE_09014|SX_M|RISK_3|AGE_40|SES_1|SCO_3|CD4_1|DRUG_0|MET_NA|APP_1|RES_1|REC_0|VEN_0|CL_816|NAT_mex|2022-05-09",
      "cluster":658,
      "patient_attributes":{
        "ehars_uid":"ID_CEC-22-7413|ST_1|CODE_09014|SX_M|RISK_3|AGE_40|SES_1|SCO_3|CD4_1|DRUG_0|MET_NA|APP_1|RES_1|REC_0|VEN_0|CL_816|NAT_mex|2022-05-09",
        "ST":"ST_1",
        "RISK":"RISK_3",
        "MET":"MET_NA",
        "NAT":"NAT_mex"
      }
    },
    {
      "id":"ID_CEC-21-2314|ST_1|CODE_09012|SX_M|RISK_3|AGE_31|SES_2|SCO_3|CD4_2|DRUG_1|MET_NA|APP_1|RES_1|REC_0|VEN_0|CL_NA|NAT_mex|2021-01-07",
      "cluster":658,
      "patient_attributes":{
        "ehars_uid":"ID_CEC-21-2314|ST_1|CODE_09012|SX_M|RISK_3|AGE_31|SES_2|SCO_3|CD4_2|DRUG_1|MET_NA|APP_1|RES_1|REC_0|VEN_0|CL_NA|NAT_mex|2021-01-07",
        "ST":"ST_1",
        "RISK":"RISK_3",
        "MET":"MET_NA",
        "NAT":"NAT_mex"
      }
    },
    {
      "id":"ID_CEC-21-2315|ST_1|CODE_09012|SX_M|RISK_3|AGE_27|SES_2|SCO_3|CD4_2|DRUG_1|MET_NA|APP_1|RES_2|REC_1|VEN_1|CL_1270|NAT_mex|2021-01-07",
      "cluster":659,
      "patient_attributes":{
        "ehars_uid":"ID_CEC-21-2315|ST_1|CODE_09012|SX_M|RISK_3|AGE_27|SES_2|SCO_3|CD4_2|DRUG_1|MET_NA|APP_1|RES_2|REC_1|VEN_1|CL_1270|NAT_mex|2021-01-07",
        "ST":"ST_1",
        "RISK":"RISK_3",
        "MET":"MET_NA",
        "NAT":"NAT_mex"
      }
    },
    {
      "id":"ID_CEC-22-9266|ST_1|CODE_09015|SX_M|RISK_3|AGE_40|SES_2|SCO_3|CD4_2|DRUG_0|MET_NA|APP_1|RES_2|REC_0|VEN_1|CL_1270|NAT_mex|2022-10-11",
      "cluster":659,
      "patient_attributes":{
        "ehars_uid":"ID_CEC-22-9266|ST_1|CODE_09015|SX_M|RISK_3|AGE_40|SES_2|SCO_3|CD4_2|DRUG_0|MET_NA|APP_1|RES_2|REC_0|VEN_1|CL_1270|NAT_mex|2022-10-11",
        "ST":"ST_1",
        "RISK":"RISK_3",
        "MET":"MET_NA",
        "NAT":"NAT_mex"
      }
    },
    {
      "id":"ID_CEC-21-2336|ST_1|CODE_09015|SX_M|RISK_2|AGE_31|SES_1|SCO_2|CD4_2|DRUG_1|MET_NA|APP_0|RES_1|REC_0|VEN_0|CL_908|NAT_mex|2021-01-11",
      "cluster":660,
      "patient_attributes":{
        "ehars_uid":"ID_CEC-21-2336|ST_1|CODE_09015|SX_M|RISK_2|AGE_31|SES_1|SCO_2|CD4_2|DRUG_1|MET_NA|APP_0|RES_1|REC_0|VEN_0|CL_908|NAT_mex|2021-01-11",
        "ST":"ST_1",
        "RISK":"RISK_2",
        "MET":"MET_NA",
        "NAT":"NAT_mex"
      }
    },
    {
      "id":"ID_CEC-21-2342|ST_1|CODE_09015|SX_F|RISK_1|AGE_27|SES_2|SCO_2|CD4_2|DRUG_0|MET_NA|APP_NA|RES_1|REC_0|VEN_NA|CL_908|NAT_mex|2021-01-11",
      "cluster":660,
      "patient_attributes":{
        "ehars_uid":"ID_CEC-21-2342|ST_1|CODE_09015|SX_F|RISK_1|AGE_27|SES_2|SCO_2|CD4_2|DRUG_0|MET_NA|APP_NA|RES_1|REC_0|VEN_NA|CL_908|NAT_mex|2021-01-11",
        "ST":"ST_1",
        "RISK":"RISK_1",
        "MET":"MET_NA",
        "NAT":"NAT_mex"
      }
    },
    {
      "id":"ID_CEC-21-2343|ST_1|CODE_09003|SX_M|RISK_3|AGE_28|SES_2|SCO_3|CD4_2|DRUG_1|MET_NA|APP_0|RES_1|REC_1|VEN_1|CL_909|NAT_mex|2021-01-11",
      "cluster":661,
      "patient_attributes":{
        "ehars_uid":"ID_CEC-21-2343|ST_1|CODE_09003|SX_M|RISK_3|AGE_28|SES_2|SCO_3|CD4_2|DRUG_1|MET_NA|APP_0|RES_1|REC_1|VEN_1|CL_909|NAT_mex|2021-01-11",
        "ST":"ST_1",
        "RISK":"RISK_3",
        "MET":"MET_NA",
        "NAT":"NAT_mex"
      }
    },
    {
      "id":"ID_CEC-21-2423|ST_1|CODE_09003|SX_M|RISK_3|AGE_34|SES_2|SCO_3|CD4_1|DRUG_1|MET_NA|APP_0|RES_1|REC_0|VEN_0|CL_909|NAT_mex|2021-01-20",
      "cluster":661,
      "patient_attributes":{
        "ehars_uid":"ID_CEC-21-2423|ST_1|CODE_09003|SX_M|RISK_3|AGE_34|SES_2|SCO_3|CD4_1|DRUG_1|MET_NA|APP_0|RES_1|REC_0|VEN_0|CL_909|NAT_mex|2021-01-20",
        "ST":"ST_1",
        "RISK":"RISK_3",
        "MET":"MET_NA",
        "NAT":"NAT_mex"
      }
    },
    {
      "id":"ID_CEC-21-2353|ST_1|CODE_09015|SX_M|RISK_3|AGE_29|SES_2|SCO_3|CD4_2|DRUG_1|MET_NA|APP_1|RES_1|REC_1|VEN_0|CL_910|NAT_mex|2021-01-12",
      "cluster":662,
      "patient_attributes":{
        "ehars_uid":"ID_CEC-21-2353|ST_1|CODE_09015|SX_M|RISK_3|AGE_29|SES_2|SCO_3|CD4_2|DRUG_1|MET_NA|APP_1|RES_1|REC_1|VEN_0|CL_910|NAT_mex|2021-01-12",
        "ST":"ST_1",
        "RISK":"RISK_3",
        "MET":"MET_NA",
        "NAT":"NAT_mex"
      }
    },
    {
      "id":"ID_CEC-21-3473|ST_2|CODE_15033|SX_M|RISK_3|AGE_30|SES_1|SCO_2|CD4_2|DRUG_0|MET_NA|APP_1|RES_1|REC_1|VEN_0|CL_910|NAT_mex|2021-04-28",
      "cluster":662,
      "patient_attributes":{
        "ehars_uid":"ID_CEC-21-3473|ST_2|CODE_15033|SX_M|RISK_3|AGE_30|SES_1|SCO_2|CD4_2|DRUG_0|MET_NA|APP_1|RES_1|REC_1|VEN_0|CL_910|NAT_mex|2021-04-28",
        "ST":"ST_2",
        "RISK":"RISK_3",
        "MET":"MET_NA",
        "NAT":"NAT_mex"
      }
    },
    {
      "id":"ID_CEC-21-2374|ST_1|CODE_09010|SX_M|RISK_2|AGE_41|SES_2|SCO_3|CD4_1|DRUG_1|MET_NA|APP_0|RES_1|REC_0|VEN_NA|CL_911|NAT_mex|2021-01-14",
      "cluster":663,
      "patient_attributes":{
        "ehars_uid":"ID_CEC-21-2374|ST_1|CODE_09010|SX_M|RISK_2|AGE_41|SES_2|SCO_3|CD4_1|DRUG_1|MET_NA|APP_0|RES_1|REC_0|VEN_NA|CL_911|NAT_mex|2021-01-14",
        "ST":"ST_1",
        "RISK":"RISK_2",
        "MET":"MET_NA",
        "NAT":"NAT_mex"
      }
    },
    {
      "id":"ID_CEC-21-3545|ST_1|CODE_09010|SX_F|RISK_1|AGE_31|SES_1|SCO_2|CD4_1|DRUG_NA|MET_NA|APP_NA|RES_1|REC_0|VEN_NA|CL_911|NAT_mex|2021-05-06",
      "cluster":663,
      "patient_attributes":{
        "ehars_uid":"ID_CEC-21-3545|ST_1|CODE_09010|SX_F|RISK_1|AGE_31|SES_1|SCO_2|CD4_1|DRUG_NA|MET_NA|APP_NA|RES_1|REC_0|VEN_NA|CL_911|NAT_mex|2021-05-06",
        "ST":"ST_1",
        "RISK":"RISK_1",
        "MET":"MET_NA",
        "NAT":"NAT_mex"
      }
    },
    {
      "id":"ID_CEC-21-2381|ST_1|CODE_09007|SX_M|RISK_NA|AGE_29|SES_NA|SCO_1|CD4_1|DRUG_NA|MET_NA|APP_NA|RES_1|REC_0|VEN_NA|CL_912|NAT_mex|2021-01-15",
      "cluster":664,
      "patient_attributes":{
        "ehars_uid":"ID_CEC-21-2381|ST_1|CODE_09007|SX_M|RISK_NA|AGE_29|SES_NA|SCO_1|CD4_1|DRUG_NA|MET_NA|APP_NA|RES_1|REC_0|VEN_NA|CL_912|NAT_mex|2021-01-15",
        "ST":"ST_1",
        "RISK":"RISK_NA",
        "MET":"MET_NA",
        "NAT":"NAT_mex"
      }
    },
    {
      "id":"ID_CEC-22-8035|ST_1|CODE_09007|SX_F|RISK_3|AGE_20|SES_NA|SCO_2|CD4_1|DRUG_1|MET_0|APP_NA|RES_2|REC_0|VEN_NA|CL_912|NAT_mex|2022-06-21",
      "cluster":664,
      "patient_attributes":{
        "ehars_uid":"ID_CEC-22-8035|ST_1|CODE_09007|SX_F|RISK_3|AGE_20|SES_NA|SCO_2|CD4_1|DRUG_1|MET_0|APP_NA|RES_2|REC_0|VEN_NA|CL_912|NAT_mex|2022-06-21",
        "ST":"ST_1",
        "RISK":"RISK_3",
        "MET":"MET_0",
        "NAT":"NAT_mex"
      }
    },
    {
      "id":"ID_CEC-21-2386|ST_1|CODE_09005|SX_M|RISK_3|AGE_23|SES_2|SCO_2|CD4_2|DRUG_0|MET_NA|APP_1|RES_1|REC_0|VEN_1|CL_913|NAT_mex|2021-01-15",
      "cluster":665,
      "patient_attributes":{
        "ehars_uid":"ID_CEC-21-2386|ST_1|CODE_09005|SX_M|RISK_3|AGE_23|SES_2|SCO_2|CD4_2|DRUG_0|MET_NA|APP_1|RES_1|REC_0|VEN_1|CL_913|NAT_mex|2021-01-15",
        "ST":"ST_1",
        "RISK":"RISK_3",
        "MET":"MET_NA",
        "NAT":"NAT_mex"
      }
    },
    {
      "id":"ID_CEC-21-4113|ST_1|CODE_09014|SX_M|RISK_3|AGE_27|SES_2|SCO_2|CD4_1|DRUG_0|MET_NA|APP_0|RES_1|REC_0|VEN_0|CL_913|NAT_mex|2021-06-25",
      "cluster":665,
      "patient_attributes":{
        "ehars_uid":"ID_CEC-21-4113|ST_1|CODE_09014|SX_M|RISK_3|AGE_27|SES_2|SCO_2|CD4_1|DRUG_0|MET_NA|APP_0|RES_1|REC_0|VEN_0|CL_913|NAT_mex|2021-06-25",
        "ST":"ST_1",
        "RISK":"RISK_3",
        "MET":"MET_NA",
        "NAT":"NAT_mex"
      }
    },
    {
      "id":"ID_CEC-21-2395|ST_1|CODE_09007|SX_M|RISK_3|AGE_25|SES_1|SCO_2|CD4_2|DRUG_0|MET_NA|APP_1|RES_1|REC_0|VEN_0|CL_NA|NAT_mex|2021-01-18",
      "cluster":666,
      "patient_attributes":{
        "ehars_uid":"ID_CEC-21-2395|ST_1|CODE_09007|SX_M|RISK_3|AGE_25|SES_1|SCO_2|CD4_2|DRUG_0|MET_NA|APP_1|RES_1|REC_0|VEN_0|CL_NA|NAT_mex|2021-01-18",
        "ST":"ST_1",
        "RISK":"RISK_3",
        "MET":"MET_NA",
        "NAT":"NAT_mex"
      }
    },
    {
      "id":"ID_CEC-22-8904|ST_1|CODE_09007|SX_M|RISK_NA|AGE_51|SES_1|SCO_2|CD4_2|DRUG_0|MET_NA|APP_0|RES_1|REC_0|VEN_1|CL_NA|NAT_mex|2022-09-06",
      "cluster":666,
      "patient_attributes":{
        "ehars_uid":"ID_CEC-22-8904|ST_1|CODE_09007|SX_M|RISK_NA|AGE_51|SES_1|SCO_2|CD4_2|DRUG_0|MET_NA|APP_0|RES_1|REC_0|VEN_1|CL_NA|NAT_mex|2022-09-06",
        "ST":"ST_1",
        "RISK":"RISK_NA",
        "MET":"MET_NA",
        "NAT":"NAT_mex"
      }
    },
    {
      "id":"ID_CEC-21-2405|ST_1|CODE_09012|SX_M|RISK_3|AGE_24|SES_2|SCO_2|CD4_2|DRUG_0|MET_NA|APP_1|RES_1|REC_0|VEN_0|CL_915|NAT_mex|2021-01-19",
      "cluster":667,
      "patient_attributes":{
        "ehars_uid":"ID_CEC-21-2405|ST_1|CODE_09012|SX_M|RISK_3|AGE_24|SES_2|SCO_2|CD4_2|DRUG_0|MET_NA|APP_1|RES_1|REC_0|VEN_0|CL_915|NAT_mex|2021-01-19",
        "ST":"ST_1",
        "RISK":"RISK_3",
        "MET":"MET_NA",
        "NAT":"NAT_mex"
      }
    },
    {
      "id":"ID_CEC-21-2403|ST_1|CODE_09012|SX_M|RISK_3|AGE_23|SES_2|SCO_2|CD4_3|DRUG_1|MET_NA|APP_1|RES_1|REC_0|VEN_0|CL_915|NAT_mex|2021-01-19",
      "cluster":667,
      "patient_attributes":{
        "ehars_uid":"ID_CEC-21-2403|ST_1|CODE_09012|SX_M|RISK_3|AGE_23|SES_2|SCO_2|CD4_3|DRUG_1|MET_NA|APP_1|RES_1|REC_0|VEN_0|CL_915|NAT_mex|2021-01-19",
        "ST":"ST_1",
        "RISK":"RISK_3",
        "MET":"MET_NA",
        "NAT":"NAT_mex"
      }
    },
    {
      "id":"ID_CEC-21-2415|ST_1|CODE_09015|SX_M|RISK_3|AGE_25|SES_2|SCO_3|CD4_1|DRUG_0|MET_NA|APP_0|RES_1|REC_0|VEN_0|CL_916|NAT_mex|2021-01-19",
      "cluster":668,
      "patient_attributes":{
        "ehars_uid":"ID_CEC-21-2415|ST_1|CODE_09015|SX_M|RISK_3|AGE_25|SES_2|SCO_3|CD4_1|DRUG_0|MET_NA|APP_0|RES_1|REC_0|VEN_0|CL_916|NAT_mex|2021-01-19",
        "ST":"ST_1",
        "RISK":"RISK_3",
        "MET":"MET_NA",
        "NAT":"NAT_mex"
      }
    },
    {
      "id":"ID_CEC-22-6385|ST_2|CODE_15033|SX_M|RISK_3|AGE_22|SES_2|SCO_2|CD4_2|DRUG_0|MET_NA|APP_1|RES_1|REC_0|VEN_0|CL_916|NAT_mex|2022-02-08",
      "cluster":668,
      "patient_attributes":{
        "ehars_uid":"ID_CEC-22-6385|ST_2|CODE_15033|SX_M|RISK_3|AGE_22|SES_2|SCO_2|CD4_2|DRUG_0|MET_NA|APP_1|RES_1|REC_0|VEN_0|CL_916|NAT_mex|2022-02-08",
        "ST":"ST_2",
        "RISK":"RISK_3",
        "MET":"MET_NA",
        "NAT":"NAT_mex"
      }
    },
    {
      "id":"ID_CEC-21-2429|ST_1|CODE_09005|SX_M|RISK_3|AGE_24|SES_1|SCO_2|CD4_2|DRUG_0|MET_NA|APP_1|RES_2|REC_0|VEN_1|CL_621|NAT_mex|2021-01-20",
      "cluster":669,
      "patient_attributes":{
        "ehars_uid":"ID_CEC-21-2429|ST_1|CODE_09005|SX_M|RISK_3|AGE_24|SES_1|SCO_2|CD4_2|DRUG_0|MET_NA|APP_1|RES_2|REC_0|VEN_1|CL_621|NAT_mex|2021-01-20",
        "ST":"ST_1",
        "RISK":"RISK_3",
        "MET":"MET_NA",
        "NAT":"NAT_mex"
      }
    },
    {
      "id":"ID_CEC-21-3122|ST_1|CODE_09005|SX_M|RISK_3|AGE_22|SES_2|SCO_3|CD4_2|DRUG_1|MET_NA|APP_1|RES_6|REC_0|VEN_0|CL_621|NAT_mex|2021-03-29",
      "cluster":669,
      "patient_attributes":{
        "ehars_uid":"ID_CEC-21-3122|ST_1|CODE_09005|SX_M|RISK_3|AGE_22|SES_2|SCO_3|CD4_2|DRUG_1|MET_NA|APP_1|RES_6|REC_0|VEN_0|CL_621|NAT_mex|2021-03-29",
        "ST":"ST_1",
        "RISK":"RISK_3",
        "MET":"MET_NA",
        "NAT":"NAT_mex"
      }
    },
    {
      "id":"ID_CEC-21-2430|ST_1|CODE_09007|SX_M|RISK_3|AGE_27|SES_2|SCO_2|CD4_2|DRUG_1|MET_NA|APP_1|RES_1|REC_0|VEN_1|CL_917|NAT_mex|2021-01-20",
      "cluster":670,
      "patient_attributes":{
        "ehars_uid":"ID_CEC-21-2430|ST_1|CODE_09007|SX_M|RISK_3|AGE_27|SES_2|SCO_2|CD4_2|DRUG_1|MET_NA|APP_1|RES_1|REC_0|VEN_1|CL_917|NAT_mex|2021-01-20",
        "ST":"ST_1",
        "RISK":"RISK_3",
        "MET":"MET_NA",
        "NAT":"NAT_mex"
      }
    },
    {
      "id":"ID_CEC-22-7385|ST_2|CODE_15031|SX_M|RISK_3|AGE_26|SES_2|SCO_2|CD4_1|DRUG_1|MET_NA|APP_1|RES_1|REC_0|VEN_NA|CL_917|NAT_mex|2022-05-03",
      "cluster":670,
      "patient_attributes":{
        "ehars_uid":"ID_CEC-22-7385|ST_2|CODE_15031|SX_M|RISK_3|AGE_26|SES_2|SCO_2|CD4_1|DRUG_1|MET_NA|APP_1|RES_1|REC_0|VEN_NA|CL_917|NAT_mex|2022-05-03",
        "ST":"ST_2",
        "RISK":"RISK_3",
        "MET":"MET_NA",
        "NAT":"NAT_mex"
      }
    },
    {
      "id":"ID_CEC-21-2447|ST_1|CODE_09007|SX_F|RISK_1|AGE_24|SES_1|SCO_2|CD4_2|DRUG_0|MET_NA|APP_NA|RES_1|REC_0|VEN_NA|CL_919|NAT_mex|2021-01-20",
      "cluster":671,
      "patient_attributes":{
        "ehars_uid":"ID_CEC-21-2447|ST_1|CODE_09007|SX_F|RISK_1|AGE_24|SES_1|SCO_2|CD4_2|DRUG_0|MET_NA|APP_NA|RES_1|REC_0|VEN_NA|CL_919|NAT_mex|2021-01-20",
        "ST":"ST_1",
        "RISK":"RISK_1",
        "MET":"MET_NA",
        "NAT":"NAT_mex"
      }
    },
    {
      "id":"ID_CEC-21-2449|ST_1|CODE_09007|SX_M|RISK_2|AGE_25|SES_1|SCO_2|CD4_2|DRUG_1|MET_NA|APP_0|RES_1|REC_0|VEN_1|CL_919|NAT_mex|2021-01-21",
      "cluster":671,
      "patient_attributes":{
        "ehars_uid":"ID_CEC-21-2449|ST_1|CODE_09007|SX_M|RISK_2|AGE_25|SES_1|SCO_2|CD4_2|DRUG_1|MET_NA|APP_0|RES_1|REC_0|VEN_1|CL_919|NAT_mex|2021-01-21",
        "ST":"ST_1",
        "RISK":"RISK_2",
        "MET":"MET_NA",
        "NAT":"NAT_mex"
      }
    },
    {
      "id":"ID_CEC-21-2451|ST_1|CODE_09007|SX_M|RISK_2|AGE_38|SES_2|SCO_2|CD4_1|DRUG_NA|MET_NA|APP_0|RES_1|REC_0|VEN_NA|CL_920|NAT_mex|2021-01-25",
      "cluster":672,
      "patient_attributes":{
        "ehars_uid":"ID_CEC-21-2451|ST_1|CODE_09007|SX_M|RISK_2|AGE_38|SES_2|SCO_2|CD4_1|DRUG_NA|MET_NA|APP_0|RES_1|REC_0|VEN_NA|CL_920|NAT_mex|2021-01-25",
        "ST":"ST_1",
        "RISK":"RISK_2",
        "MET":"MET_NA",
        "NAT":"NAT_mex"
      }
    },
    {
      "id":"ID_CEC-22-8340|ST_1|CODE_09007|SX_F|RISK_1|AGE_31|SES_NA|SCO_2|CD4_1|DRUG_0|MET_NA|APP_NA|RES_1|REC_0|VEN_NA|CL_920|NAT_mex|2022-07-18",
      "cluster":672,
      "patient_attributes":{
        "ehars_uid":"ID_CEC-22-8340|ST_1|CODE_09007|SX_F|RISK_1|AGE_31|SES_NA|SCO_2|CD4_1|DRUG_0|MET_NA|APP_NA|RES_1|REC_0|VEN_NA|CL_920|NAT_mex|2022-07-18",
        "ST":"ST_1",
        "RISK":"RISK_1",
        "MET":"MET_NA",
        "NAT":"NAT_mex"
      }
    },
    {
      "id":"ID_CEC-21-2454|ST_2|CODE_15033|SX_M|RISK_3|AGE_28|SES_1|SCO_2|CD4_1|DRUG_0|MET_NA|APP_0|RES_3|REC_0|VEN_0|CL_622|NAT_mex|2021-01-22",
      "cluster":673,
      "patient_attributes":{
        "ehars_uid":"ID_CEC-21-2454|ST_2|CODE_15033|SX_M|RISK_3|AGE_28|SES_1|SCO_2|CD4_1|DRUG_0|MET_NA|APP_0|RES_3|REC_0|VEN_0|CL_622|NAT_mex|2021-01-22",
        "ST":"ST_2",
        "RISK":"RISK_3",
        "MET":"MET_NA",
        "NAT":"NAT_mex"
      }
    },
    {
      "id":"ID_CEC-21-2466|ST_1|CODE_09010|SX_M|RISK_3|AGE_23|SES_1|SCO_2|CD4_2|DRUG_1|MET_NA|APP_0|RES_3|REC_1|VEN_NA|CL_622|NAT_mex|2021-01-25",
      "cluster":673,
      "patient_attributes":{
        "ehars_uid":"ID_CEC-21-2466|ST_1|CODE_09010|SX_M|RISK_3|AGE_23|SES_1|SCO_2|CD4_2|DRUG_1|MET_NA|APP_0|RES_3|REC_1|VEN_NA|CL_622|NAT_mex|2021-01-25",
        "ST":"ST_1",
        "RISK":"RISK_3",
        "MET":"MET_NA",
        "NAT":"NAT_mex"
      }
    },
    {
      "id":"ID_CEC-21-2456|ST_1|CODE_07106|SX_M|RISK_2|AGE_57|SES_2|SCO_2|CD4_1|DRUG_0|MET_NA|APP_0|RES_1|REC_0|VEN_0|CL_921|NAT_mex|2021-01-22",
      "cluster":674,
      "patient_attributes":{
        "ehars_uid":"ID_CEC-21-2456|ST_1|CODE_07106|SX_M|RISK_2|AGE_57|SES_2|SCO_2|CD4_1|DRUG_0|MET_NA|APP_0|RES_1|REC_0|VEN_0|CL_921|NAT_mex|2021-01-22",
        "ST":"ST_1",
        "RISK":"RISK_2",
        "MET":"MET_NA",
        "NAT":"NAT_mex"
      }
    },
    {
      "id":"ID_CEC-21-2724|ST_2|CODE_15058|SX_M|RISK_3|AGE_25|SES_2|SCO_3|CD4_1|DRUG_0|MET_NA|APP_1|RES_1|REC_0|VEN_0|CL_921|NAT_mex|2021-02-19",
      "cluster":674,
      "patient_attributes":{
        "ehars_uid":"ID_CEC-21-2724|ST_2|CODE_15058|SX_M|RISK_3|AGE_25|SES_2|SCO_3|CD4_1|DRUG_0|MET_NA|APP_1|RES_1|REC_0|VEN_0|CL_921|NAT_mex|2021-02-19",
        "ST":"ST_2",
        "RISK":"RISK_3",
        "MET":"MET_NA",
        "NAT":"NAT_mex"
      }
    },
    {
      "id":"ID_CEC-21-2485|ST_1|CODE_09013|SX_M|RISK_3|AGE_37|SES_1|SCO_2|CD4_2|DRUG_1|MET_1|APP_1|RES_1|REC_0|VEN_0|CL_NA|NAT_mex|2021-01-27",
      "cluster":675,
      "patient_attributes":{
        "ehars_uid":"ID_CEC-21-2485|ST_1|CODE_09013|SX_M|RISK_3|AGE_37|SES_1|SCO_2|CD4_2|DRUG_1|MET_1|APP_1|RES_1|REC_0|VEN_0|CL_NA|NAT_mex|2021-01-27",
        "ST":"ST_1",
        "RISK":"RISK_3",
        "MET":"MET_1",
        "NAT":"NAT_mex"
      }
    },
    {
      "id":"ID_CEC-22-8914|ST_1|CODE_09014|SX_M|RISK_3|AGE_58|SES_2|SCO_3|CD4_2|DRUG_1|MET_NA|APP_1|RES_1|REC_0|VEN_0|CL_NA|NAT_mex|2022-09-07",
      "cluster":675,
      "patient_attributes":{
        "ehars_uid":"ID_CEC-22-8914|ST_1|CODE_09014|SX_M|RISK_3|AGE_58|SES_2|SCO_3|CD4_2|DRUG_1|MET_NA|APP_1|RES_1|REC_0|VEN_0|CL_NA|NAT_mex|2022-09-07",
        "ST":"ST_1",
        "RISK":"RISK_3",
        "MET":"MET_NA",
        "NAT":"NAT_mex"
      }
    },
    {
      "id":"ID_CEC-21-2489|ST_1|CODE_09010|SX_M|RISK_3|AGE_29|SES_1|SCO_2|CD4_1|DRUG_0|MET_NA|APP_1|RES_1|REC_0|VEN_0|CL_NA|NAT_mex|2021-01-27",
      "cluster":676,
      "patient_attributes":{
        "ehars_uid":"ID_CEC-21-2489|ST_1|CODE_09010|SX_M|RISK_3|AGE_29|SES_1|SCO_2|CD4_1|DRUG_0|MET_NA|APP_1|RES_1|REC_0|VEN_0|CL_NA|NAT_mex|2021-01-27",
        "ST":"ST_1",
        "RISK":"RISK_3",
        "MET":"MET_NA",
        "NAT":"NAT_mex"
      }
    },
    {
      "id":"ID_CEC-22-6602|ST_1|CODE_09003|SX_M|RISK_3|AGE_32|SES_2|SCO_2|CD4_1|DRUG_0|MET_NA|APP_0|RES_1|REC_0|VEN_0|CL_NA|NAT_mex|2022-02-25",
      "cluster":676,
      "patient_attributes":{
        "ehars_uid":"ID_CEC-22-6602|ST_1|CODE_09003|SX_M|RISK_3|AGE_32|SES_2|SCO_2|CD4_1|DRUG_0|MET_NA|APP_0|RES_1|REC_0|VEN_0|CL_NA|NAT_mex|2022-02-25",
        "ST":"ST_1",
        "RISK":"RISK_3",
        "MET":"MET_NA",
        "NAT":"NAT_mex"
      }
    },
    {
      "id":"ID_CEC-21-5683|ST_1|CODE_09005|SX_M|RISK_3|AGE_36|SES_1|SCO_3|CD4_1|DRUG_0|MET_NA|APP_1|RES_1|REC_0|VEN_0|CL_923|NAT_mex|2021-11-24",
      "cluster":677,
      "patient_attributes":{
        "ehars_uid":"ID_CEC-21-5683|ST_1|CODE_09005|SX_M|RISK_3|AGE_36|SES_1|SCO_3|CD4_1|DRUG_0|MET_NA|APP_1|RES_1|REC_0|VEN_0|CL_923|NAT_mex|2021-11-24",
        "ST":"ST_1",
        "RISK":"RISK_3",
        "MET":"MET_NA",
        "NAT":"NAT_mex"
      }
    },
    {
      "id":"ID_CEC-21-2490|ST_1|CODE_09006|SX_M|RISK_3|AGE_33|SES_1|SCO_3|CD4_1|DRUG_0|MET_NA|APP_1|RES_2|REC_0|VEN_0|CL_923|NAT_mex|2021-01-27",
      "cluster":677,
      "patient_attributes":{
        "ehars_uid":"ID_CEC-21-2490|ST_1|CODE_09006|SX_M|RISK_3|AGE_33|SES_1|SCO_3|CD4_1|DRUG_0|MET_NA|APP_1|RES_2|REC_0|VEN_0|CL_923|NAT_mex|2021-01-27",
        "ST":"ST_1",
        "RISK":"RISK_3",
        "MET":"MET_NA",
        "NAT":"NAT_mex"
      }
    },
    {
      "id":"ID_CEC-21-2492|ST_1|CODE_09012|SX_F|RISK_1|AGE_32|SES_1|SCO_2|CD4_2|DRUG_0|MET_NA|APP_NA|RES_1|REC_0|VEN_NA|CL_924|NAT_mex|2021-01-27",
      "cluster":678,
      "patient_attributes":{
        "ehars_uid":"ID_CEC-21-2492|ST_1|CODE_09012|SX_F|RISK_1|AGE_32|SES_1|SCO_2|CD4_2|DRUG_0|MET_NA|APP_NA|RES_1|REC_0|VEN_NA|CL_924|NAT_mex|2021-01-27",
        "ST":"ST_1",
        "RISK":"RISK_1",
        "MET":"MET_NA",
        "NAT":"NAT_mex"
      }
    },
    {
      "id":"ID_CEC-21-2493|ST_1|CODE_09012|SX_M|RISK_2|AGE_33|SES_1|SCO_2|CD4_2|DRUG_0|MET_NA|APP_0|RES_1|REC_0|VEN_0|CL_924|NAT_mex|2021-01-27",
      "cluster":678,
      "patient_attributes":{
        "ehars_uid":"ID_CEC-21-2493|ST_1|CODE_09012|SX_M|RISK_2|AGE_33|SES_1|SCO_2|CD4_2|DRUG_0|MET_NA|APP_0|RES_1|REC_0|VEN_0|CL_924|NAT_mex|2021-01-27",
        "ST":"ST_1",
        "RISK":"RISK_2",
        "MET":"MET_NA",
        "NAT":"NAT_mex"
      }
    },
    {
      "id":"ID_CEC-21-2510|ST_1|CODE_09010|SX_M|RISK_3|AGE_28|SES_2|SCO_2|CD4_2|DRUG_0|MET_NA|APP_1|RES_1|REC_0|VEN_0|CL_925|NAT_mex|2021-01-29",
      "cluster":679,
      "patient_attributes":{
        "ehars_uid":"ID_CEC-21-2510|ST_1|CODE_09010|SX_M|RISK_3|AGE_28|SES_2|SCO_2|CD4_2|DRUG_0|MET_NA|APP_1|RES_1|REC_0|VEN_0|CL_925|NAT_mex|2021-01-29",
        "ST":"ST_1",
        "RISK":"RISK_3",
        "MET":"MET_NA",
        "NAT":"NAT_mex"
      }
    },
    {
      "id":"ID_CEC-21-2557|ST_1|CODE_07106|SX_F|RISK_1|AGE_35|SES_1|SCO_2|CD4_2|DRUG_1|MET_NA|APP_NA|RES_1|REC_0|VEN_NA|CL_925|NAT_mex|2021-02-04",
      "cluster":679,
      "patient_attributes":{
        "ehars_uid":"ID_CEC-21-2557|ST_1|CODE_07106|SX_F|RISK_1|AGE_35|SES_1|SCO_2|CD4_2|DRUG_1|MET_NA|APP_NA|RES_1|REC_0|VEN_NA|CL_925|NAT_mex|2021-02-04",
        "ST":"ST_1",
        "RISK":"RISK_1",
        "MET":"MET_NA",
        "NAT":"NAT_mex"
      }
    },
    {
      "id":"ID_CEC-21-2533|ST_1|CODE_09005|SX_M|RISK_3|AGE_32|SES_1|SCO_3|CD4_2|DRUG_1|MET_NA|APP_1|RES_1|REC_0|VEN_1|CL_618|NAT_mex|2021-02-02",
      "cluster":680,
      "patient_attributes":{
        "ehars_uid":"ID_CEC-21-2533|ST_1|CODE_09005|SX_M|RISK_3|AGE_32|SES_1|SCO_3|CD4_2|DRUG_1|MET_NA|APP_1|RES_1|REC_0|VEN_1|CL_618|NAT_mex|2021-02-02",
        "ST":"ST_1",
        "RISK":"RISK_3",
        "MET":"MET_NA",
        "NAT":"NAT_mex"
      }
    },
    {
      "id":"ID_CEC-22-9634|ST_1|CODE_09002|SX_M|RISK_3|AGE_37|SES_2|SCO_2|CD4_1|DRUG_0|MET_NA|APP_1|RES_1|REC_0|VEN_1|CL_NA|NAT_mex|2022-11-22",
      "cluster":680,
      "patient_attributes":{
        "ehars_uid":"ID_CEC-22-9634|ST_1|CODE_09002|SX_M|RISK_3|AGE_37|SES_2|SCO_2|CD4_1|DRUG_0|MET_NA|APP_1|RES_1|REC_0|VEN_1|CL_NA|NAT_mex|2022-11-22",
        "ST":"ST_1",
        "RISK":"RISK_3",
        "MET":"MET_NA",
        "NAT":"NAT_mex"
      }
    },
    {
      "id":"ID_CEC-21-2542|ST_2|CODE_15033|SX_M|RISK_3|AGE_32|SES_2|SCO_3|CD4_2|DRUG_0|MET_NA|APP_1|RES_1|REC_1|VEN_0|CL_927|NAT_mex|2021-02-03",
      "cluster":681,
      "patient_attributes":{
        "ehars_uid":"ID_CEC-21-2542|ST_2|CODE_15033|SX_M|RISK_3|AGE_32|SES_2|SCO_3|CD4_2|DRUG_0|MET_NA|APP_1|RES_1|REC_1|VEN_0|CL_927|NAT_mex|2021-02-03",
        "ST":"ST_2",
        "RISK":"RISK_3",
        "MET":"MET_NA",
        "NAT":"NAT_mex"
      }
    },
    {
      "id":"ID_CEC-21-2909|ST_1|CODE_09016|SX_M|RISK_3|AGE_42|SES_2|SCO_3|CD4_2|DRUG_1|MET_NA|APP_1|RES_1|REC_1|VEN_0|CL_927|NAT_mex|2021-03-09",
      "cluster":681,
      "patient_attributes":{
        "ehars_uid":"ID_CEC-21-2909|ST_1|CODE_09016|SX_M|RISK_3|AGE_42|SES_2|SCO_3|CD4_2|DRUG_1|MET_NA|APP_1|RES_1|REC_1|VEN_0|CL_927|NAT_mex|2021-03-09",
        "ST":"ST_1",
        "RISK":"RISK_3",
        "MET":"MET_NA",
        "NAT":"NAT_mex"
      }
    },
    {
      "id":"ID_CEC-21-2569|ST_1|CODE_09007|SX_M|RISK_3|AGE_29|SES_1|SCO_3|CD4_2|DRUG_1|MET_NA|APP_1|RES_1|REC_0|VEN_1|CL_929|NAT_mex|2021-02-05",
      "cluster":682,
      "patient_attributes":{
        "ehars_uid":"ID_CEC-21-2569|ST_1|CODE_09007|SX_M|RISK_3|AGE_29|SES_1|SCO_3|CD4_2|DRUG_1|MET_NA|APP_1|RES_1|REC_0|VEN_1|CL_929|NAT_mex|2021-02-05",
        "ST":"ST_1",
        "RISK":"RISK_3",
        "MET":"MET_NA",
        "NAT":"NAT_mex"
      }
    },
    {
      "id":"ID_CEC-22-6394|ST_2|CODE_15058|SX_M|RISK_3|AGE_49|SES_1|SCO_2|CD4_1|DRUG_1|MET_NA|APP_1|RES_1|REC_0|VEN_1|CL_929|NAT_mex|2022-02-08",
      "cluster":682,
      "patient_attributes":{
        "ehars_uid":"ID_CEC-22-6394|ST_2|CODE_15058|SX_M|RISK_3|AGE_49|SES_1|SCO_2|CD4_1|DRUG_1|MET_NA|APP_1|RES_1|REC_0|VEN_1|CL_929|NAT_mex|2022-02-08",
        "ST":"ST_2",
        "RISK":"RISK_3",
        "MET":"MET_NA",
        "NAT":"NAT_mex"
      }
    },
    {
      "id":"ID_CEC-21-2575|ST_1|CODE_09005|SX_M|RISK_3|AGE_26|SES_2|SCO_3|CD4_2|DRUG_0|MET_NA|APP_1|RES_1|REC_0|VEN_0|CL_426|NAT_mex|2021-02-05",
      "cluster":683,
      "patient_attributes":{
        "ehars_uid":"ID_CEC-21-2575|ST_1|CODE_09005|SX_M|RISK_3|AGE_26|SES_2|SCO_3|CD4_2|DRUG_0|MET_NA|APP_1|RES_1|REC_0|VEN_0|CL_426|NAT_mex|2021-02-05",
        "ST":"ST_1",
        "RISK":"RISK_3",
        "MET":"MET_NA",
        "NAT":"NAT_mex"
      }
    },
    {
      "id":"ID_CEC-22-5978|ST_2|CODE_15104|SX_M|RISK_3|AGE_22|SES_2|SCO_2|CD4_1|DRUG_0|MET_NA|APP_0|RES_1|REC_0|VEN_0|CL_426|NAT_mex|2022-01-04",
      "cluster":683,
      "patient_attributes":{
        "ehars_uid":"ID_CEC-22-5978|ST_2|CODE_15104|SX_M|RISK_3|AGE_22|SES_2|SCO_2|CD4_1|DRUG_0|MET_NA|APP_0|RES_1|REC_0|VEN_0|CL_426|NAT_mex|2022-01-04",
        "ST":"ST_2",
        "RISK":"RISK_3",
        "MET":"MET_NA",
        "NAT":"NAT_mex"
      }
    },
    {
      "id":"ID_CEC-21-2588|ST_1|CODE_09015|SX_M|RISK_3|AGE_42|SES_2|SCO_2|CD4_1|DRUG_NA|MET_NA|APP_0|RES_1|REC_0|VEN_0|CL_931|NAT_mex|2021-02-08",
      "cluster":684,
      "patient_attributes":{
        "ehars_uid":"ID_CEC-21-2588|ST_1|CODE_09015|SX_M|RISK_3|AGE_42|SES_2|SCO_2|CD4_1|DRUG_NA|MET_NA|APP_0|RES_1|REC_0|VEN_0|CL_931|NAT_mex|2021-02-08",
        "ST":"ST_1",
        "RISK":"RISK_3",
        "MET":"MET_NA",
        "NAT":"NAT_mex"
      }
    },
    {
      "id":"ID_CEC-21-4563|ST_2|CODE_15011|SX_M|RISK_3|AGE_32|SES_2|SCO_2|CD4_2|DRUG_0|MET_NA|APP_0|RES_1|REC_0|VEN_0|CL_931|NAT_mex|2021-08-13",
      "cluster":684,
      "patient_attributes":{
        "ehars_uid":"ID_CEC-21-4563|ST_2|CODE_15011|SX_M|RISK_3|AGE_32|SES_2|SCO_2|CD4_2|DRUG_0|MET_NA|APP_0|RES_1|REC_0|VEN_0|CL_931|NAT_mex|2021-08-13",
        "ST":"ST_2",
        "RISK":"RISK_3",
        "MET":"MET_NA",
        "NAT":"NAT_mex"
      }
    },
    {
      "id":"ID_CEC-21-2599|ST_2|CODE_15020|SX_M|RISK_3|AGE_23|SES_2|SCO_2|CD4_1|DRUG_0|MET_NA|APP_0|RES_5|REC_0|VEN_0|CL_932|NAT_mex|2021-02-08",
      "cluster":685,
      "patient_attributes":{
        "ehars_uid":"ID_CEC-21-2599|ST_2|CODE_15020|SX_M|RISK_3|AGE_23|SES_2|SCO_2|CD4_1|DRUG_0|MET_NA|APP_0|RES_5|REC_0|VEN_0|CL_932|NAT_mex|2021-02-08",
        "ST":"ST_2",
        "RISK":"RISK_3",
        "MET":"MET_NA",
        "NAT":"NAT_mex"
      }
    },
    {
      "id":"ID_CEC-21-2704|ST_2|CODE_15020|SX_M|RISK_3|AGE_24|SES_2|SCO_2|CD4_1|DRUG_0|MET_NA|APP_1|RES_5|REC_0|VEN_1|CL_932|NAT_mex|2021-02-18",
      "cluster":685,
      "patient_attributes":{
        "ehars_uid":"ID_CEC-21-2704|ST_2|CODE_15020|SX_M|RISK_3|AGE_24|SES_2|SCO_2|CD4_1|DRUG_0|MET_NA|APP_1|RES_5|REC_0|VEN_1|CL_932|NAT_mex|2021-02-18",
        "ST":"ST_2",
        "RISK":"RISK_3",
        "MET":"MET_NA",
        "NAT":"NAT_mex"
      }
    },
    {
      "id":"ID_CEC-21-2608|ST_1|CODE_09015|SX_M|RISK_3|AGE_42|SES_2|SCO_3|CD4_2|DRUG_NA|MET_NA|APP_1|RES_1|REC_1|VEN_0|CL_933|NAT_mex|2021-02-09",
      "cluster":686,
      "patient_attributes":{
        "ehars_uid":"ID_CEC-21-2608|ST_1|CODE_09015|SX_M|RISK_3|AGE_42|SES_2|SCO_3|CD4_2|DRUG_NA|MET_NA|APP_1|RES_1|REC_1|VEN_0|CL_933|NAT_mex|2021-02-09",
        "ST":"ST_1",
        "RISK":"RISK_3",
        "MET":"MET_NA",
        "NAT":"NAT_mex"
      }
    },
    {
      "id":"ID_CEC-21-5043|ST_1|CODE_09015|SX_M|RISK_3|AGE_22|SES_2|SCO_2|CD4_3|DRUG_0|MET_NA|APP_1|RES_1|REC_0|VEN_NA|CL_933|NAT_mex|2021-09-30",
      "cluster":686,
      "patient_attributes":{
        "ehars_uid":"ID_CEC-21-5043|ST_1|CODE_09015|SX_M|RISK_3|AGE_22|SES_2|SCO_2|CD4_3|DRUG_0|MET_NA|APP_1|RES_1|REC_0|VEN_NA|CL_933|NAT_mex|2021-09-30",
        "ST":"ST_1",
        "RISK":"RISK_3",
        "MET":"MET_NA",
        "NAT":"NAT_mex"
      }
    },
    {
      "id":"ID_CEC-21-2646|ST_1|CODE_09011|SX_M|RISK_3|AGE_49|SES_2|SCO_2|CD4_1|DRUG_1|MET_NA|APP_0|RES_1|REC_0|VEN_0|CL_936|NAT_mex|2021-02-12",
      "cluster":687,
      "patient_attributes":{
        "ehars_uid":"ID_CEC-21-2646|ST_1|CODE_09011|SX_M|RISK_3|AGE_49|SES_2|SCO_2|CD4_1|DRUG_1|MET_NA|APP_0|RES_1|REC_0|VEN_0|CL_936|NAT_mex|2021-02-12",
        "ST":"ST_1",
        "RISK":"RISK_3",
        "MET":"MET_NA",
        "NAT":"NAT_mex"
      }
    },
    {
      "id":"ID_CEC-21-2647|ST_1|CODE_09011|SX_M|RISK_3|AGE_33|SES_1|SCO_2|CD4_2|DRUG_1|MET_NA|APP_0|RES_1|REC_0|VEN_0|CL_936|NAT_mex|2021-02-12",
      "cluster":687,
      "patient_attributes":{
        "ehars_uid":"ID_CEC-21-2647|ST_1|CODE_09011|SX_M|RISK_3|AGE_33|SES_1|SCO_2|CD4_2|DRUG_1|MET_NA|APP_0|RES_1|REC_0|VEN_0|CL_936|NAT_mex|2021-02-12",
        "ST":"ST_1",
        "RISK":"RISK_3",
        "MET":"MET_NA",
        "NAT":"NAT_mex"
      }
    },
    {
      "id":"ID_CEC-21-3471|ST_1|CODE_09007|SX_M|RISK_3|AGE_34|SES_1|SCO_3|CD4_2|DRUG_1|MET_NA|APP_1|RES_1|REC_1|VEN_0|CL_937|NAT_mex|2021-04-28",
      "cluster":688,
      "patient_attributes":{
        "ehars_uid":"ID_CEC-21-3471|ST_1|CODE_09007|SX_M|RISK_3|AGE_34|SES_1|SCO_3|CD4_2|DRUG_1|MET_NA|APP_1|RES_1|REC_1|VEN_0|CL_937|NAT_mex|2021-04-28",
        "ST":"ST_1",
        "RISK":"RISK_3",
        "MET":"MET_NA",
        "NAT":"NAT_mex"
      }
    },
    {
      "id":"ID_CEC-21-2651|ST_1|CODE_09007|SX_M|RISK_3|AGE_26|SES_1|SCO_2|CD4_2|DRUG_1|MET_1|APP_0|RES_4|REC_0|VEN_1|CL_937|NAT_mex|2021-02-12",
      "cluster":688,
      "patient_attributes":{
        "ehars_uid":"ID_CEC-21-2651|ST_1|CODE_09007|SX_M|RISK_3|AGE_26|SES_1|SCO_2|CD4_2|DRUG_1|MET_1|APP_0|RES_4|REC_0|VEN_1|CL_937|NAT_mex|2021-02-12",
        "ST":"ST_1",
        "RISK":"RISK_3",
        "MET":"MET_1",
        "NAT":"NAT_mex"
      }
    },
    {
      "id":"ID_CEC-21-2678|ST_1|CODE_09007|SX_M|RISK_NA|AGE_26|SES_NA|SCO_2|CD4_1|DRUG_NA|MET_NA|APP_NA|RES_1|REC_0|VEN_NA|CL_626|NAT_mex|2021-02-16",
      "cluster":689,
      "patient_attributes":{
        "ehars_uid":"ID_CEC-21-2678|ST_1|CODE_09007|SX_M|RISK_NA|AGE_26|SES_NA|SCO_2|CD4_1|DRUG_NA|MET_NA|APP_NA|RES_1|REC_0|VEN_NA|CL_626|NAT_mex|2021-02-16",
        "ST":"ST_1",
        "RISK":"RISK_NA",
        "MET":"MET_NA",
        "NAT":"NAT_mex"
      }
    },
    {
      "id":"ID_CEC-21-5278|ST_1|CODE_09007|SX_M|RISK_3|AGE_35|SES_1|SCO_2|CD4_1|DRUG_0|MET_NA|APP_0|RES_1|REC_0|VEN_0|CL_626|NAT_mex|2021-10-19",
      "cluster":689,
      "patient_attributes":{
        "ehars_uid":"ID_CEC-21-5278|ST_1|CODE_09007|SX_M|RISK_3|AGE_35|SES_1|SCO_2|CD4_1|DRUG_0|MET_NA|APP_0|RES_1|REC_0|VEN_0|CL_626|NAT_mex|2021-10-19",
        "ST":"ST_1",
        "RISK":"RISK_3",
        "MET":"MET_NA",
        "NAT":"NAT_mex"
      }
    },
    {
      "id":"ID_CEC-21-2684|ST_1|CODE_09016|SX_M|RISK_3|AGE_42|SES_1|SCO_3|CD4_1|DRUG_NA|MET_NA|APP_NA|RES_1|REC_0|VEN_NA|CL_939|NAT_mex|2021-02-17",
      "cluster":690,
      "patient_attributes":{
        "ehars_uid":"ID_CEC-21-2684|ST_1|CODE_09016|SX_M|RISK_3|AGE_42|SES_1|SCO_3|CD4_1|DRUG_NA|MET_NA|APP_NA|RES_1|REC_0|VEN_NA|CL_939|NAT_mex|2021-02-17",
        "ST":"ST_1",
        "RISK":"RISK_3",
        "MET":"MET_NA",
        "NAT":"NAT_mex"
      }
    },
    {
      "id":"ID_CEC-22-7304|ST_1|CODE_09014|SX_M|RISK_3|AGE_25|SES_2|SCO_2|CD4_2|DRUG_0|MET_NA|APP_0|RES_1|REC_1|VEN_1|CL_939|NAT_mex|2022-04-27",
      "cluster":690,
      "patient_attributes":{
        "ehars_uid":"ID_CEC-22-7304|ST_1|CODE_09014|SX_M|RISK_3|AGE_25|SES_2|SCO_2|CD4_2|DRUG_0|MET_NA|APP_0|RES_1|REC_1|VEN_1|CL_939|NAT_mex|2022-04-27",
        "ST":"ST_1",
        "RISK":"RISK_3",
        "MET":"MET_NA",
        "NAT":"NAT_mex"
      }
    },
    {
      "id":"ID_CEC-21-2686|ST_1|CODE_09006|SX_M|RISK_3|AGE_24|SES_2|SCO_2|CD4_2|DRUG_1|MET_NA|APP_1|RES_1|REC_0|VEN_0|CL_627|NAT_mex|2021-02-17",
      "cluster":691,
      "patient_attributes":{
        "ehars_uid":"ID_CEC-21-2686|ST_1|CODE_09006|SX_M|RISK_3|AGE_24|SES_2|SCO_2|CD4_2|DRUG_1|MET_NA|APP_1|RES_1|REC_0|VEN_0|CL_627|NAT_mex|2021-02-17",
        "ST":"ST_1",
        "RISK":"RISK_3",
        "MET":"MET_NA",
        "NAT":"NAT_mex"
      }
    },
    {
      "id":"ID_CEC-22-8464|ST_1|CODE_09009|SX_M|RISK_3|AGE_28|SES_2|SCO_2|CD4_2|DRUG_1|MET_1|APP_1|RES_1|REC_0|VEN_1|CL_627|NAT_mex|2022-08-03",
      "cluster":691,
      "patient_attributes":{
        "ehars_uid":"ID_CEC-22-8464|ST_1|CODE_09009|SX_M|RISK_3|AGE_28|SES_2|SCO_2|CD4_2|DRUG_1|MET_1|APP_1|RES_1|REC_0|VEN_1|CL_627|NAT_mex|2022-08-03",
        "ST":"ST_1",
        "RISK":"RISK_3",
        "MET":"MET_1",
        "NAT":"NAT_mex"
      }
    },
    {
      "id":"ID_CEC-21-2689|ST_2|CODE_15033|SX_M|RISK_3|AGE_27|SES_1|SCO_2|CD4_2|DRUG_0|MET_NA|APP_1|RES_1|REC_0|VEN_0|CL_940|NAT_mex|2021-02-17",
      "cluster":692,
      "patient_attributes":{
        "ehars_uid":"ID_CEC-21-2689|ST_2|CODE_15033|SX_M|RISK_3|AGE_27|SES_1|SCO_2|CD4_2|DRUG_0|MET_NA|APP_1|RES_1|REC_0|VEN_0|CL_940|NAT_mex|2021-02-17",
        "ST":"ST_2",
        "RISK":"RISK_3",
        "MET":"MET_NA",
        "NAT":"NAT_mex"
      }
    },
    {
      "id":"ID_CEC-21-5942|ST_1|CODE_09007|SX_M|RISK_3|AGE_27|SES_1|SCO_3|CD4_1|DRUG_1|MET_NA|APP_0|RES_1|REC_0|VEN_NA|CL_940|NAT_mex|2021-12-14",
      "cluster":692,
      "patient_attributes":{
        "ehars_uid":"ID_CEC-21-5942|ST_1|CODE_09007|SX_M|RISK_3|AGE_27|SES_1|SCO_3|CD4_1|DRUG_1|MET_NA|APP_0|RES_1|REC_0|VEN_NA|CL_940|NAT_mex|2021-12-14",
        "ST":"ST_1",
        "RISK":"RISK_3",
        "MET":"MET_NA",
        "NAT":"NAT_mex"
      }
    },
    {
      "id":"ID_CEC-21-2691|ST_1|CODE_09012|SX_M|RISK_3|AGE_28|SES_2|SCO_3|CD4_1|DRUG_1|MET_NA|APP_1|RES_1|REC_0|VEN_1|CL_941|NAT_mex|2021-02-18",
      "cluster":693,
      "patient_attributes":{
        "ehars_uid":"ID_CEC-21-2691|ST_1|CODE_09012|SX_M|RISK_3|AGE_28|SES_2|SCO_3|CD4_1|DRUG_1|MET_NA|APP_1|RES_1|REC_0|VEN_1|CL_941|NAT_mex|2021-02-18",
        "ST":"ST_1",
        "RISK":"RISK_3",
        "MET":"MET_NA",
        "NAT":"NAT_mex"
      }
    },
    {
      "id":"ID_CEC-21-5136|ST_1|CODE_09006|SX_M|RISK_3|AGE_31|SES_2|SCO_3|CD4_2|DRUG_0|MET_NA|APP_1|RES_1|REC_0|VEN_1|CL_941|NAT_mex|2021-10-08",
      "cluster":693,
      "patient_attributes":{
        "ehars_uid":"ID_CEC-21-5136|ST_1|CODE_09006|SX_M|RISK_3|AGE_31|SES_2|SCO_3|CD4_2|DRUG_0|MET_NA|APP_1|RES_1|REC_0|VEN_1|CL_941|NAT_mex|2021-10-08",
        "ST":"ST_1",
        "RISK":"RISK_3",
        "MET":"MET_NA",
        "NAT":"NAT_mex"
      }
    },
    {
      "id":"ID_CEC-21-2694|ST_1|CODE_09002|SX_M|RISK_3|AGE_26|SES_2|SCO_2|CD4_1|DRUG_0|MET_NA|APP_1|RES_1|REC_0|VEN_0|CL_942|NAT_mex|2021-02-18",
      "cluster":694,
      "patient_attributes":{
        "ehars_uid":"ID_CEC-21-2694|ST_1|CODE_09002|SX_M|RISK_3|AGE_26|SES_2|SCO_2|CD4_1|DRUG_0|MET_NA|APP_1|RES_1|REC_0|VEN_0|CL_942|NAT_mex|2021-02-18",
        "ST":"ST_1",
        "RISK":"RISK_3",
        "MET":"MET_NA",
        "NAT":"NAT_mex"
      }
    },
    {
      "id":"ID_CEC-21-3230|ST_2|CODE_15091|SX_M|RISK_3|AGE_30|SES_2|SCO_3|CD4_1|DRUG_0|MET_NA|APP_1|RES_1|REC_0|VEN_0|CL_942|NAT_mex|2021-04-09",
      "cluster":694,
      "patient_attributes":{
        "ehars_uid":"ID_CEC-21-3230|ST_2|CODE_15091|SX_M|RISK_3|AGE_30|SES_2|SCO_3|CD4_1|DRUG_0|MET_NA|APP_1|RES_1|REC_0|VEN_0|CL_942|NAT_mex|2021-04-09",
        "ST":"ST_2",
        "RISK":"RISK_3",
        "MET":"MET_NA",
        "NAT":"NAT_mex"
      }
    },
    {
      "id":"ID_CEC-21-2700|ST_1|CODE_07106|SX_M|RISK_3|AGE_23|SES_2|SCO_2|CD4_2|DRUG_0|MET_NA|APP_1|RES_1|REC_0|VEN_0|CL_943|NAT_mex|2021-02-18",
      "cluster":695,
      "patient_attributes":{
        "ehars_uid":"ID_CEC-21-2700|ST_1|CODE_07106|SX_M|RISK_3|AGE_23|SES_2|SCO_2|CD4_2|DRUG_0|MET_NA|APP_1|RES_1|REC_0|VEN_0|CL_943|NAT_mex|2021-02-18",
        "ST":"ST_1",
        "RISK":"RISK_3",
        "MET":"MET_NA",
        "NAT":"NAT_mex"
      }
    },
    {
      "id":"ID_CEC-21-2723|ST_2|CODE_15081|SX_M|RISK_3|AGE_28|SES_2|SCO_2|CD4_1|DRUG_0|MET_NA|APP_1|RES_1|REC_0|VEN_0|CL_943|NAT_mex|2021-02-19",
      "cluster":695,
      "patient_attributes":{
        "ehars_uid":"ID_CEC-21-2723|ST_2|CODE_15081|SX_M|RISK_3|AGE_28|SES_2|SCO_2|CD4_1|DRUG_0|MET_NA|APP_1|RES_1|REC_0|VEN_0|CL_943|NAT_mex|2021-02-19",
        "ST":"ST_2",
        "RISK":"RISK_3",
        "MET":"MET_NA",
        "NAT":"NAT_mex"
      }
    },
    {
      "id":"ID_CEC-21-2719|ST_1|CODE_09006|SX_F|RISK_1|AGE_38|SES_1|SCO_1|CD4_1|DRUG_0|MET_NA|APP_NA|RES_1|REC_0|VEN_NA|CL_944|NAT_mex|2021-02-19",
      "cluster":696,
      "patient_attributes":{
        "ehars_uid":"ID_CEC-21-2719|ST_1|CODE_09006|SX_F|RISK_1|AGE_38|SES_1|SCO_1|CD4_1|DRUG_0|MET_NA|APP_NA|RES_1|REC_0|VEN_NA|CL_944|NAT_mex|2021-02-19",
        "ST":"ST_1",
        "RISK":"RISK_1",
        "MET":"MET_NA",
        "NAT":"NAT_mex"
      }
    },
    {
      "id":"ID_CEC-22-7515|ST_1|CODE_09007|SX_M|RISK_NA|AGE_29|SES_NA|SCO_NA|CD4_2|DRUG_NA|MET_NA|APP_NA|RES_1|REC_0|VEN_NA|CL_944|NAT_NA|2022-05-16",
      "cluster":696,
      "patient_attributes":{
        "ehars_uid":"ID_CEC-22-7515|ST_1|CODE_09007|SX_M|RISK_NA|AGE_29|SES_NA|SCO_NA|CD4_2|DRUG_NA|MET_NA|APP_NA|RES_1|REC_0|VEN_NA|CL_944|NAT_NA|2022-05-16",
        "ST":"ST_1",
        "RISK":"RISK_NA",
        "MET":"MET_NA",
        "NAT":"NAT_NA"
      }
    },
    {
      "id":"ID_CEC-21-2737|ST_1|CODE_09002|SX_M|RISK_3|AGE_33|SES_2|SCO_3|CD4_2|DRUG_1|MET_NA|APP_1|RES_1|REC_0|VEN_0|CL_945|NAT_mex|2021-02-23",
      "cluster":697,
      "patient_attributes":{
        "ehars_uid":"ID_CEC-21-2737|ST_1|CODE_09002|SX_M|RISK_3|AGE_33|SES_2|SCO_3|CD4_2|DRUG_1|MET_NA|APP_1|RES_1|REC_0|VEN_0|CL_945|NAT_mex|2021-02-23",
        "ST":"ST_1",
        "RISK":"RISK_3",
        "MET":"MET_NA",
        "NAT":"NAT_mex"
      }
    },
    {
      "id":"ID_CEC-22-8692|ST_1|CODE_09003|SX_M|RISK_3|AGE_35|SES_2|SCO_3|CD4_1|DRUG_1|MET_NA|APP_1|RES_1|REC_0|VEN_0|CL_945|NAT_mex|2022-08-22",
      "cluster":697,
      "patient_attributes":{
        "ehars_uid":"ID_CEC-22-8692|ST_1|CODE_09003|SX_M|RISK_3|AGE_35|SES_2|SCO_3|CD4_1|DRUG_1|MET_NA|APP_1|RES_1|REC_0|VEN_0|CL_945|NAT_mex|2022-08-22",
        "ST":"ST_1",
        "RISK":"RISK_3",
        "MET":"MET_NA",
        "NAT":"NAT_mex"
      }
    },
    {
      "id":"ID_CEC-22-6703|ST_1|CODE_09016|SX_M|RISK_3|AGE_41|SES_2|SCO_3|CD4_1|DRUG_0|MET_1|APP_1|RES_2|REC_0|VEN_0|CL_71|NAT_mex|2022-03-07",
      "cluster":698,
      "patient_attributes":{
        "ehars_uid":"ID_CEC-22-6703|ST_1|CODE_09016|SX_M|RISK_3|AGE_41|SES_2|SCO_3|CD4_1|DRUG_0|MET_1|APP_1|RES_2|REC_0|VEN_0|CL_71|NAT_mex|2022-03-07",
        "ST":"ST_1",
        "RISK":"RISK_3",
        "MET":"MET_1",
        "NAT":"NAT_mex"
      }
    },
    {
      "id":"ID_CEC-21-2738|ST_1|CODE_09014|SX_M|RISK_3|AGE_36|SES_2|SCO_2|CD4_1|DRUG_1|MET_NA|APP_1|RES_2|REC_0|VEN_1|CL_71|NAT_mex|2021-02-23",
      "cluster":698,
      "patient_attributes":{
        "ehars_uid":"ID_CEC-21-2738|ST_1|CODE_09014|SX_M|RISK_3|AGE_36|SES_2|SCO_2|CD4_1|DRUG_1|MET_NA|APP_1|RES_2|REC_0|VEN_1|CL_71|NAT_mex|2021-02-23",
        "ST":"ST_1",
        "RISK":"RISK_3",
        "MET":"MET_NA",
        "NAT":"NAT_mex"
      }
    },
    {
      "id":"ID_CEC-21-2749|ST_1|CODE_09011|SX_M|RISK_3|AGE_24|SES_2|SCO_2|CD4_1|DRUG_1|MET_NA|APP_1|RES_2|REC_0|VEN_NA|CL_946|NAT_mex|2021-02-22",
      "cluster":699,
      "patient_attributes":{
        "ehars_uid":"ID_CEC-21-2749|ST_1|CODE_09011|SX_M|RISK_3|AGE_24|SES_2|SCO_2|CD4_1|DRUG_1|MET_NA|APP_1|RES_2|REC_0|VEN_NA|CL_946|NAT_mex|2021-02-22",
        "ST":"ST_1",
        "RISK":"RISK_3",
        "MET":"MET_NA",
        "NAT":"NAT_mex"
      }
    },
    {
      "id":"ID_CEC-21-3480|ST_1|CODE_09007|SX_M|RISK_3|AGE_28|SES_2|SCO_2|CD4_1|DRUG_1|MET_NA|APP_1|RES_2|REC_0|VEN_0|CL_946|NAT_mex|2021-04-29",
      "cluster":699,
      "patient_attributes":{
        "ehars_uid":"ID_CEC-21-3480|ST_1|CODE_09007|SX_M|RISK_3|AGE_28|SES_2|SCO_2|CD4_1|DRUG_1|MET_NA|APP_1|RES_2|REC_0|VEN_0|CL_946|NAT_mex|2021-04-29",
        "ST":"ST_1",
        "RISK":"RISK_3",
        "MET":"MET_NA",
        "NAT":"NAT_mex"
      }
    },
    {
      "id":"ID_CEC-21-2757|ST_2|CODE_15031|SX_M|RISK_3|AGE_20|SES_2|SCO_2|CD4_1|DRUG_0|MET_NA|APP_0|RES_1|REC_0|VEN_0|CL_947|NAT_mex|2021-02-24",
      "cluster":700,
      "patient_attributes":{
        "ehars_uid":"ID_CEC-21-2757|ST_2|CODE_15031|SX_M|RISK_3|AGE_20|SES_2|SCO_2|CD4_1|DRUG_0|MET_NA|APP_0|RES_1|REC_0|VEN_0|CL_947|NAT_mex|2021-02-24",
        "ST":"ST_2",
        "RISK":"RISK_3",
        "MET":"MET_NA",
        "NAT":"NAT_mex"
      }
    },
    {
      "id":"ID_CEC-22-8647|ST_1|CODE_09006|SX_M|RISK_NA|AGE_26|SES_NA|SCO_NA|CD4_2|DRUG_NA|MET_NA|APP_NA|RES_1|REC_0|VEN_NA|CL_947|NAT_NA|2022-08-17",
      "cluster":700,
      "patient_attributes":{
        "ehars_uid":"ID_CEC-22-8647|ST_1|CODE_09006|SX_M|RISK_NA|AGE_26|SES_NA|SCO_NA|CD4_2|DRUG_NA|MET_NA|APP_NA|RES_1|REC_0|VEN_NA|CL_947|NAT_NA|2022-08-17",
        "ST":"ST_1",
        "RISK":"RISK_NA",
        "MET":"MET_NA",
        "NAT":"NAT_NA"
      }
    },
    {
      "id":"ID_CEC-21-2767|ST_2|CODE_15106|SX_M|RISK_3|AGE_70|SES_2|SCO_3|CD4_2|DRUG_1|MET_NA|APP_0|RES_1|REC_0|VEN_0|CL_948|NAT_mex|2021-02-25",
      "cluster":701,
      "patient_attributes":{
        "ehars_uid":"ID_CEC-21-2767|ST_2|CODE_15106|SX_M|RISK_3|AGE_70|SES_2|SCO_3|CD4_2|DRUG_1|MET_NA|APP_0|RES_1|REC_0|VEN_0|CL_948|NAT_mex|2021-02-25",
        "ST":"ST_2",
        "RISK":"RISK_3",
        "MET":"MET_NA",
        "NAT":"NAT_mex"
      }
    },
    {
      "id":"ID_CEC-22-7216|ST_2|CODE_15035|SX_M|RISK_3|AGE_34|SES_1|SCO_2|CD4_2|DRUG_1|MET_NA|APP_1|RES_1|REC_1|VEN_1|CL_948|NAT_mex|2022-04-20",
      "cluster":701,
      "patient_attributes":{
        "ehars_uid":"ID_CEC-22-7216|ST_2|CODE_15035|SX_M|RISK_3|AGE_34|SES_1|SCO_2|CD4_2|DRUG_1|MET_NA|APP_1|RES_1|REC_1|VEN_1|CL_948|NAT_mex|2022-04-20",
        "ST":"ST_2",
        "RISK":"RISK_3",
        "MET":"MET_NA",
        "NAT":"NAT_mex"
      }
    },
    {
      "id":"ID_CEC-21-2776|ST_1|CODE_09010|SX_M|RISK_2|AGE_66|SES_1|SCO_1|CD4_2|DRUG_NA|MET_NA|APP_NA|RES_5|REC_0|VEN_NA|CL_949|NAT_mex|2021-02-25",
      "cluster":702,
      "patient_attributes":{
        "ehars_uid":"ID_CEC-21-2776|ST_1|CODE_09010|SX_M|RISK_2|AGE_66|SES_1|SCO_1|CD4_2|DRUG_NA|MET_NA|APP_NA|RES_5|REC_0|VEN_NA|CL_949|NAT_mex|2021-02-25",
        "ST":"ST_1",
        "RISK":"RISK_2",
        "MET":"MET_NA",
        "NAT":"NAT_mex"
      }
    },
    {
      "id":"ID_CEC-21-3195|ST_2|CODE_15099|SX_M|RISK_3|AGE_25|SES_2|SCO_2|CD4_1|DRUG_1|MET_NA|APP_1|RES_1|REC_0|VEN_NA|CL_949|NAT_mex|2021-04-06",
      "cluster":702,
      "patient_attributes":{
        "ehars_uid":"ID_CEC-21-3195|ST_2|CODE_15099|SX_M|RISK_3|AGE_25|SES_2|SCO_2|CD4_1|DRUG_1|MET_NA|APP_1|RES_1|REC_0|VEN_NA|CL_949|NAT_mex|2021-04-06",
        "ST":"ST_2",
        "RISK":"RISK_3",
        "MET":"MET_NA",
        "NAT":"NAT_mex"
      }
    },
    {
      "id":"ID_CEC-21-5793|ST_1|CODE_09014|SX_M|RISK_3|AGE_29|SES_1|SCO_3|CD4_2|DRUG_1|MET_NA|APP_1|RES_1|REC_0|VEN_1|CL_952|NAT_mex|2021-12-02",
      "cluster":703,
      "patient_attributes":{
        "ehars_uid":"ID_CEC-21-5793|ST_1|CODE_09014|SX_M|RISK_3|AGE_29|SES_1|SCO_3|CD4_2|DRUG_1|MET_NA|APP_1|RES_1|REC_0|VEN_1|CL_952|NAT_mex|2021-12-02",
        "ST":"ST_1",
        "RISK":"RISK_3",
        "MET":"MET_NA",
        "NAT":"NAT_mex"
      }
    },
    {
      "id":"ID_CEC-21-2832|ST_1|CODE_09003|SX_M|RISK_3|AGE_38|SES_2|SCO_2|CD4_1|DRUG_0|MET_NA|APP_0|RES_1|REC_0|VEN_0|CL_952|NAT_mex|2021-03-03",
      "cluster":703,
      "patient_attributes":{
        "ehars_uid":"ID_CEC-21-2832|ST_1|CODE_09003|SX_M|RISK_3|AGE_38|SES_2|SCO_2|CD4_1|DRUG_0|MET_NA|APP_0|RES_1|REC_0|VEN_0|CL_952|NAT_mex|2021-03-03",
        "ST":"ST_1",
        "RISK":"RISK_3",
        "MET":"MET_NA",
        "NAT":"NAT_mex"
      }
    },
    {
      "id":"ID_CEC-21-5748|ST_1|CODE_09015|SX_M|RISK_3|AGE_42|SES_2|SCO_3|CD4_1|DRUG_1|MET_NA|APP_0|RES_1|REC_0|VEN_1|CL_954|NAT_mex|2021-11-30",
      "cluster":704,
      "patient_attributes":{
        "ehars_uid":"ID_CEC-21-5748|ST_1|CODE_09015|SX_M|RISK_3|AGE_42|SES_2|SCO_3|CD4_1|DRUG_1|MET_NA|APP_0|RES_1|REC_0|VEN_1|CL_954|NAT_mex|2021-11-30",
        "ST":"ST_1",
        "RISK":"RISK_3",
        "MET":"MET_NA",
        "NAT":"NAT_mex"
      }
    },
    {
      "id":"ID_CEC-21-2883|ST_1|CODE_07106|SX_M|RISK_3|AGE_45|SES_2|SCO_2|CD4_1|DRUG_0|MET_NA|APP_0|RES_1|REC_0|VEN_0|CL_954|NAT_mex|2021-03-08",
      "cluster":704,
      "patient_attributes":{
        "ehars_uid":"ID_CEC-21-2883|ST_1|CODE_07106|SX_M|RISK_3|AGE_45|SES_2|SCO_2|CD4_1|DRUG_0|MET_NA|APP_0|RES_1|REC_0|VEN_0|CL_954|NAT_mex|2021-03-08",
        "ST":"ST_1",
        "RISK":"RISK_3",
        "MET":"MET_NA",
        "NAT":"NAT_mex"
      }
    },
    {
      "id":"ID_CEC-21-2886|ST_2|CODE_15020|SX_M|RISK_3|AGE_25|SES_2|SCO_2|CD4_2|DRUG_1|MET_NA|APP_1|RES_1|REC_0|VEN_0|CL_956|NAT_mex|2021-03-08",
      "cluster":705,
      "patient_attributes":{
        "ehars_uid":"ID_CEC-21-2886|ST_2|CODE_15020|SX_M|RISK_3|AGE_25|SES_2|SCO_2|CD4_2|DRUG_1|MET_NA|APP_1|RES_1|REC_0|VEN_0|CL_956|NAT_mex|2021-03-08",
        "ST":"ST_2",
        "RISK":"RISK_3",
        "MET":"MET_NA",
        "NAT":"NAT_mex"
      }
    },
    {
      "id":"ID_CEC-21-5744|ST_2|CODE_15058|SX_F|RISK_4|AGE_22|SES_2|SCO_2|CD4_1|DRUG_0|MET_NA|APP_1|RES_1|REC_0|VEN_0|CL_956|NAT_mex|2021-11-30",
      "cluster":705,
      "patient_attributes":{
        "ehars_uid":"ID_CEC-21-5744|ST_2|CODE_15058|SX_F|RISK_4|AGE_22|SES_2|SCO_2|CD4_1|DRUG_0|MET_NA|APP_1|RES_1|REC_0|VEN_0|CL_956|NAT_mex|2021-11-30",
        "ST":"ST_2",
        "RISK":"RISK_4",
        "MET":"MET_NA",
        "NAT":"NAT_mex"
      }
    },
    {
      "id":"ID_CEC-22-6297|ST_2|CODE_15122|SX_M|RISK_3|AGE_28|SES_2|SCO_2|CD4_1|DRUG_1|MET_NA|APP_1|RES_1|REC_0|VEN_0|CL_957|NAT_mex|2022-01-28",
      "cluster":706,
      "patient_attributes":{
        "ehars_uid":"ID_CEC-22-6297|ST_2|CODE_15122|SX_M|RISK_3|AGE_28|SES_2|SCO_2|CD4_1|DRUG_1|MET_NA|APP_1|RES_1|REC_0|VEN_0|CL_957|NAT_mex|2022-01-28",
        "ST":"ST_2",
        "RISK":"RISK_3",
        "MET":"MET_NA",
        "NAT":"NAT_mex"
      }
    },
    {
      "id":"ID_CEC-21-2901|ST_2|CODE_15025|SX_M|RISK_3|AGE_24|SES_2|SCO_2|CD4_1|DRUG_0|MET_NA|APP_0|RES_1|REC_0|VEN_0|CL_957|NAT_mex|2021-03-09",
      "cluster":706,
      "patient_attributes":{
        "ehars_uid":"ID_CEC-21-2901|ST_2|CODE_15025|SX_M|RISK_3|AGE_24|SES_2|SCO_2|CD4_1|DRUG_0|MET_NA|APP_0|RES_1|REC_0|VEN_0|CL_957|NAT_mex|2021-03-09",
        "ST":"ST_2",
        "RISK":"RISK_3",
        "MET":"MET_NA",
        "NAT":"NAT_mex"
      }
    },
    {
      "id":"ID_CEC-21-2920|ST_1|CODE_09014|SX_M|RISK_3|AGE_23|SES_2|SCO_2|CD4_3|DRUG_1|MET_NA|APP_0|RES_1|REC_0|VEN_0|CL_1273|NAT_mex|2021-03-10",
      "cluster":707,
      "patient_attributes":{
        "ehars_uid":"ID_CEC-21-2920|ST_1|CODE_09014|SX_M|RISK_3|AGE_23|SES_2|SCO_2|CD4_3|DRUG_1|MET_NA|APP_0|RES_1|REC_0|VEN_0|CL_1273|NAT_mex|2021-03-10",
        "ST":"ST_1",
        "RISK":"RISK_3",
        "MET":"MET_NA",
        "NAT":"NAT_mex"
      }
    },
    {
      "id":"ID_CEC-22-9613|ST_1|CODE_09010|SX_M|RISK_3|AGE_18|SES_2|SCO_2|CD4_2|DRUG_1|MET_NA|APP_1|RES_1|REC_0|VEN_0|CL_1273|NAT_mex|2022-11-17",
      "cluster":707,
      "patient_attributes":{
        "ehars_uid":"ID_CEC-22-9613|ST_1|CODE_09010|SX_M|RISK_3|AGE_18|SES_2|SCO_2|CD4_2|DRUG_1|MET_NA|APP_1|RES_1|REC_0|VEN_0|CL_1273|NAT_mex|2022-11-17",
        "ST":"ST_1",
        "RISK":"RISK_3",
        "MET":"MET_NA",
        "NAT":"NAT_mex"
      }
    },
    {
      "id":"ID_CEC-21-2981|ST_1|CODE_09007|SX_M|RISK_3|AGE_26|SES_2|SCO_3|CD4_1|DRUG_0|MET_NA|APP_0|RES_1|REC_0|VEN_0|CL_60|NAT_mex|2021-03-17",
      "cluster":708,
      "patient_attributes":{
        "ehars_uid":"ID_CEC-21-2981|ST_1|CODE_09007|SX_M|RISK_3|AGE_26|SES_2|SCO_3|CD4_1|DRUG_0|MET_NA|APP_0|RES_1|REC_0|VEN_0|CL_60|NAT_mex|2021-03-17",
        "ST":"ST_1",
        "RISK":"RISK_3",
        "MET":"MET_NA",
        "NAT":"NAT_mex"
      }
    },
    {
      "id":"ID_CEC-21-2982|ST_1|CODE_09005|SX_M|RISK_3|AGE_29|SES_2|SCO_3|CD4_1|DRUG_0|MET_NA|APP_0|RES_1|REC_0|VEN_1|CL_60|NAT_mex|2021-03-17",
      "cluster":708,
      "patient_attributes":{
        "ehars_uid":"ID_CEC-21-2982|ST_1|CODE_09005|SX_M|RISK_3|AGE_29|SES_2|SCO_3|CD4_1|DRUG_0|MET_NA|APP_0|RES_1|REC_0|VEN_1|CL_60|NAT_mex|2021-03-17",
        "ST":"ST_1",
        "RISK":"RISK_3",
        "MET":"MET_NA",
        "NAT":"NAT_mex"
      }
    },
    {
      "id":"ID_CEC-21-2993|ST_1|CODE_09005|SX_M|RISK_3|AGE_24|SES_2|SCO_2|CD4_2|DRUG_NA|MET_NA|APP_NA|RES_2|REC_0|VEN_NA|CL_960|NAT_mex|2021-03-18",
      "cluster":709,
      "patient_attributes":{
        "ehars_uid":"ID_CEC-21-2993|ST_1|CODE_09005|SX_M|RISK_3|AGE_24|SES_2|SCO_2|CD4_2|DRUG_NA|MET_NA|APP_NA|RES_2|REC_0|VEN_NA|CL_960|NAT_mex|2021-03-18",
        "ST":"ST_1",
        "RISK":"RISK_3",
        "MET":"MET_NA",
        "NAT":"NAT_mex"
      }
    },
    {
      "id":"ID_CEC-22-6729|ST_1|CODE_09005|SX_M|RISK_NA|AGE_21|SES_NA|SCO_NA|CD4_2|DRUG_NA|MET_NA|APP_NA|RES_2|REC_1|VEN_NA|CL_960|NAT_NA|2022-03-08",
      "cluster":709,
      "patient_attributes":{
        "ehars_uid":"ID_CEC-22-6729|ST_1|CODE_09005|SX_M|RISK_NA|AGE_21|SES_NA|SCO_NA|CD4_2|DRUG_NA|MET_NA|APP_NA|RES_2|REC_1|VEN_NA|CL_960|NAT_NA|2022-03-08",
        "ST":"ST_1",
        "RISK":"RISK_NA",
        "MET":"MET_NA",
        "NAT":"NAT_NA"
      }
    },
    {
      "id":"ID_CEC-21-2994|ST_2|CODE_15060|SX_M|RISK_3|AGE_38|SES_2|SCO_2|CD4_1|DRUG_1|MET_NA|APP_1|RES_1|REC_0|VEN_0|CL_961|NAT_mex|2021-03-18",
      "cluster":710,
      "patient_attributes":{
        "ehars_uid":"ID_CEC-21-2994|ST_2|CODE_15060|SX_M|RISK_3|AGE_38|SES_2|SCO_2|CD4_1|DRUG_1|MET_NA|APP_1|RES_1|REC_0|VEN_0|CL_961|NAT_mex|2021-03-18",
        "ST":"ST_2",
        "RISK":"RISK_3",
        "MET":"MET_NA",
        "NAT":"NAT_mex"
      }
    },
    {
      "id":"ID_CEC-21-5818|ST_2|CODE_15057|SX_FT|RISK_4|AGE_25|SES_1|SCO_2|CD4_1|DRUG_1|MET_NA|APP_1|RES_1|REC_0|VEN_1|CL_961|NAT_mex|2021-12-06",
      "cluster":710,
      "patient_attributes":{
        "ehars_uid":"ID_CEC-21-5818|ST_2|CODE_15057|SX_FT|RISK_4|AGE_25|SES_1|SCO_2|CD4_1|DRUG_1|MET_NA|APP_1|RES_1|REC_0|VEN_1|CL_961|NAT_mex|2021-12-06",
        "ST":"ST_2",
        "RISK":"RISK_4",
        "MET":"MET_NA",
        "NAT":"NAT_mex"
      }
    },
    {
      "id":"ID_CEC-21-2997|ST_1|CODE_09015|SX_M|RISK_2|AGE_37|SES_2|SCO_2|CD4_2|DRUG_0|MET_NA|APP_0|RES_1|REC_0|VEN_0|CL_NA|NAT_mex|2021-03-18",
      "cluster":711,
      "patient_attributes":{
        "ehars_uid":"ID_CEC-21-2997|ST_1|CODE_09015|SX_M|RISK_2|AGE_37|SES_2|SCO_2|CD4_2|DRUG_0|MET_NA|APP_0|RES_1|REC_0|VEN_0|CL_NA|NAT_mex|2021-03-18",
        "ST":"ST_1",
        "RISK":"RISK_2",
        "MET":"MET_NA",
        "NAT":"NAT_mex"
      }
    },
    {
      "id":"ID_CEC-22-6199|ST_1|CODE_09004|SX_M|RISK_3|AGE_41|SES_2|SCO_3|CD4_2|DRUG_1|MET_NA|APP_1|RES_1|REC_0|VEN_0|CL_NA|NAT_mex|2022-01-20",
      "cluster":711,
      "patient_attributes":{
        "ehars_uid":"ID_CEC-22-6199|ST_1|CODE_09004|SX_M|RISK_3|AGE_41|SES_2|SCO_3|CD4_2|DRUG_1|MET_NA|APP_1|RES_1|REC_0|VEN_0|CL_NA|NAT_mex|2022-01-20",
        "ST":"ST_1",
        "RISK":"RISK_3",
        "MET":"MET_NA",
        "NAT":"NAT_mex"
      }
    },
    {
      "id":"ID_CEC-21-3005|ST_1|CODE_09007|SX_M|RISK_2|AGE_56|SES_1|SCO_2|CD4_1|DRUG_0|MET_NA|APP_NA|RES_1|REC_0|VEN_NA|CL_962|NAT_mex|2021-03-18",
      "cluster":712,
      "patient_attributes":{
        "ehars_uid":"ID_CEC-21-3005|ST_1|CODE_09007|SX_M|RISK_2|AGE_56|SES_1|SCO_2|CD4_1|DRUG_0|MET_NA|APP_NA|RES_1|REC_0|VEN_NA|CL_962|NAT_mex|2021-03-18",
        "ST":"ST_1",
        "RISK":"RISK_2",
        "MET":"MET_NA",
        "NAT":"NAT_mex"
      }
    },
    {
      "id":"ID_CEC-21-3006|ST_1|CODE_09007|SX_F|RISK_1|AGE_46|SES_1|SCO_2|CD4_2|DRUG_0|MET_NA|APP_NA|RES_1|REC_0|VEN_NA|CL_962|NAT_mex|2021-03-18",
      "cluster":712,
      "patient_attributes":{
        "ehars_uid":"ID_CEC-21-3006|ST_1|CODE_09007|SX_F|RISK_1|AGE_46|SES_1|SCO_2|CD4_2|DRUG_0|MET_NA|APP_NA|RES_1|REC_0|VEN_NA|CL_962|NAT_mex|2021-03-18",
        "ST":"ST_1",
        "RISK":"RISK_1",
        "MET":"MET_NA",
        "NAT":"NAT_mex"
      }
    },
    {
      "id":"ID_CEC-21-3007|ST_1|CODE_09007|SX_M|RISK_3|AGE_23|SES_2|SCO_2|CD4_1|DRUG_0|MET_NA|APP_0|RES_1|REC_0|VEN_0|CL_963|NAT_mex|2021-03-18",
      "cluster":713,
      "patient_attributes":{
        "ehars_uid":"ID_CEC-21-3007|ST_1|CODE_09007|SX_M|RISK_3|AGE_23|SES_2|SCO_2|CD4_1|DRUG_0|MET_NA|APP_0|RES_1|REC_0|VEN_0|CL_963|NAT_mex|2021-03-18",
        "ST":"ST_1",
        "RISK":"RISK_3",
        "MET":"MET_NA",
        "NAT":"NAT_mex"
      }
    },
    {
      "id":"ID_CEC-21-5908|ST_1|CODE_09007|SX_M|RISK_3|AGE_20|SES_1|SCO_2|CD4_3|DRUG_1|MET_NA|APP_1|RES_1|REC_0|VEN_1|CL_963|NAT_mex|2021-12-13",
      "cluster":713,
      "patient_attributes":{
        "ehars_uid":"ID_CEC-21-5908|ST_1|CODE_09007|SX_M|RISK_3|AGE_20|SES_1|SCO_2|CD4_3|DRUG_1|MET_NA|APP_1|RES_1|REC_0|VEN_1|CL_963|NAT_mex|2021-12-13",
        "ST":"ST_1",
        "RISK":"RISK_3",
        "MET":"MET_NA",
        "NAT":"NAT_mex"
      }
    },
    {
      "id":"ID_CEC-21-3042|ST_1|CODE_09005|SX_M|RISK_NA|AGE_38|SES_1|SCO_3|CD4_2|DRUG_NA|MET_NA|APP_NA|RES_1|REC_0|VEN_NA|CL_966|NAT_mex|2021-03-23",
      "cluster":714,
      "patient_attributes":{
        "ehars_uid":"ID_CEC-21-3042|ST_1|CODE_09005|SX_M|RISK_NA|AGE_38|SES_1|SCO_3|CD4_2|DRUG_NA|MET_NA|APP_NA|RES_1|REC_0|VEN_NA|CL_966|NAT_mex|2021-03-23",
        "ST":"ST_1",
        "RISK":"RISK_NA",
        "MET":"MET_NA",
        "NAT":"NAT_mex"
      }
    },
    {
      "id":"ID_CEC-22-6691|ST_1|CODE_09014|SX_M|RISK_3|AGE_34|SES_2|SCO_3|CD4_2|DRUG_1|MET_NA|APP_1|RES_1|REC_1|VEN_0|CL_966|NAT_mex|2022-03-04",
      "cluster":714,
      "patient_attributes":{
        "ehars_uid":"ID_CEC-22-6691|ST_1|CODE_09014|SX_M|RISK_3|AGE_34|SES_2|SCO_3|CD4_2|DRUG_1|MET_NA|APP_1|RES_1|REC_1|VEN_0|CL_966|NAT_mex|2022-03-04",
        "ST":"ST_1",
        "RISK":"RISK_3",
        "MET":"MET_NA",
        "NAT":"NAT_mex"
      }
    },
    {
      "id":"ID_CEC-21-3060|ST_2|CODE_15010|SX_M|RISK_3|AGE_22|SES_2|SCO_2|CD4_1|DRUG_1|MET_1|APP_1|RES_1|REC_0|VEN_1|CL_175|NAT_mex|2021-03-24",
      "cluster":715,
      "patient_attributes":{
        "ehars_uid":"ID_CEC-21-3060|ST_2|CODE_15010|SX_M|RISK_3|AGE_22|SES_2|SCO_2|CD4_1|DRUG_1|MET_1|APP_1|RES_1|REC_0|VEN_1|CL_175|NAT_mex|2021-03-24",
        "ST":"ST_2",
        "RISK":"RISK_3",
        "MET":"MET_1",
        "NAT":"NAT_mex"
      }
    },
    {
      "id":"ID_CEC-21-5324|ST_2|CODE_15010|SX_M|RISK_3|AGE_26|SES_2|SCO_2|CD4_1|DRUG_0|MET_NA|APP_1|RES_1|REC_0|VEN_0|CL_175|NAT_mex|2021-10-22",
      "cluster":715,
      "patient_attributes":{
        "ehars_uid":"ID_CEC-21-5324|ST_2|CODE_15010|SX_M|RISK_3|AGE_26|SES_2|SCO_2|CD4_1|DRUG_0|MET_NA|APP_1|RES_1|REC_0|VEN_0|CL_175|NAT_mex|2021-10-22",
        "ST":"ST_2",
        "RISK":"RISK_3",
        "MET":"MET_NA",
        "NAT":"NAT_mex"
      }
    },
    {
      "id":"ID_CEC-21-3073|ST_1|CODE_09012|SX_M|RISK_3|AGE_31|SES_1|SCO_2|CD4_1|DRUG_0|MET_NA|APP_0|RES_1|REC_0|VEN_0|CL_967|NAT_mex|2021-03-25",
      "cluster":716,
      "patient_attributes":{
        "ehars_uid":"ID_CEC-21-3073|ST_1|CODE_09012|SX_M|RISK_3|AGE_31|SES_1|SCO_2|CD4_1|DRUG_0|MET_NA|APP_0|RES_1|REC_0|VEN_0|CL_967|NAT_mex|2021-03-25",
        "ST":"ST_1",
        "RISK":"RISK_3",
        "MET":"MET_NA",
        "NAT":"NAT_mex"
      }
    },
    {
      "id":"ID_CEC-21-3074|ST_1|CODE_09012|SX_M|RISK_3|AGE_28|SES_2|SCO_2|CD4_1|DRUG_0|MET_NA|APP_0|RES_1|REC_0|VEN_0|CL_967|NAT_mex|2021-03-25",
      "cluster":716,
      "patient_attributes":{
        "ehars_uid":"ID_CEC-21-3074|ST_1|CODE_09012|SX_M|RISK_3|AGE_28|SES_2|SCO_2|CD4_1|DRUG_0|MET_NA|APP_0|RES_1|REC_0|VEN_0|CL_967|NAT_mex|2021-03-25",
        "ST":"ST_1",
        "RISK":"RISK_3",
        "MET":"MET_NA",
        "NAT":"NAT_mex"
      }
    },
    {
      "id":"ID_CEC-21-3084|ST_1|CODE_09007|SX_M|RISK_3|AGE_28|SES_1|SCO_2|CD4_2|DRUG_0|MET_NA|APP_1|RES_1|REC_1|VEN_1|CL_968|NAT_mex|2021-03-24",
      "cluster":717,
      "patient_attributes":{
        "ehars_uid":"ID_CEC-21-3084|ST_1|CODE_09007|SX_M|RISK_3|AGE_28|SES_1|SCO_2|CD4_2|DRUG_0|MET_NA|APP_1|RES_1|REC_1|VEN_1|CL_968|NAT_mex|2021-03-24",
        "ST":"ST_1",
        "RISK":"RISK_3",
        "MET":"MET_NA",
        "NAT":"NAT_mex"
      }
    },
    {
      "id":"ID_CEC-21-4588|ST_1|CODE_09008|SX_M|RISK_3|AGE_30|SES_2|SCO_2|CD4_1|DRUG_0|MET_NA|APP_1|RES_1|REC_0|VEN_0|CL_968|NAT_mex|2021-08-16",
      "cluster":717,
      "patient_attributes":{
        "ehars_uid":"ID_CEC-21-4588|ST_1|CODE_09008|SX_M|RISK_3|AGE_30|SES_2|SCO_2|CD4_1|DRUG_0|MET_NA|APP_1|RES_1|REC_0|VEN_0|CL_968|NAT_mex|2021-08-16",
        "ST":"ST_1",
        "RISK":"RISK_3",
        "MET":"MET_NA",
        "NAT":"NAT_mex"
      }
    },
    {
      "id":"ID_CEC-21-3090|ST_1|CODE_09005|SX_M|RISK_3|AGE_31|SES_1|SCO_2|CD4_2|DRUG_1|MET_NA|APP_1|RES_1|REC_0|VEN_0|CL_634|NAT_mex|2021-03-26",
      "cluster":718,
      "patient_attributes":{
        "ehars_uid":"ID_CEC-21-3090|ST_1|CODE_09005|SX_M|RISK_3|AGE_31|SES_1|SCO_2|CD4_2|DRUG_1|MET_NA|APP_1|RES_1|REC_0|VEN_0|CL_634|NAT_mex|2021-03-26",
        "ST":"ST_1",
        "RISK":"RISK_3",
        "MET":"MET_NA",
        "NAT":"NAT_mex"
      }
    },
    {
      "id":"ID_CEC-21-5503|ST_2|CODE_15024|SX_M|RISK_3|AGE_18|SES_2|SCO_2|CD4_2|DRUG_0|MET_NA|APP_1|RES_1|REC_0|VEN_1|CL_634|NAT_mex|2021-11-09",
      "cluster":718,
      "patient_attributes":{
        "ehars_uid":"ID_CEC-21-5503|ST_2|CODE_15024|SX_M|RISK_3|AGE_18|SES_2|SCO_2|CD4_2|DRUG_0|MET_NA|APP_1|RES_1|REC_0|VEN_1|CL_634|NAT_mex|2021-11-09",
        "ST":"ST_2",
        "RISK":"RISK_3",
        "MET":"MET_NA",
        "NAT":"NAT_mex"
      }
    },
    {
      "id":"ID_CEC-22-8457|ST_1|CODE_09011|SX_M|RISK_3|AGE_42|SES_2|SCO_2|CD4_1|DRUG_1|MET_NA|APP_0|RES_1|REC_0|VEN_0|CL_969|NAT_mex|2022-08-02",
      "cluster":719,
      "patient_attributes":{
        "ehars_uid":"ID_CEC-22-8457|ST_1|CODE_09011|SX_M|RISK_3|AGE_42|SES_2|SCO_2|CD4_1|DRUG_1|MET_NA|APP_0|RES_1|REC_0|VEN_0|CL_969|NAT_mex|2022-08-02",
        "ST":"ST_1",
        "RISK":"RISK_3",
        "MET":"MET_NA",
        "NAT":"NAT_mex"
      }
    },
    {
      "id":"ID_CEC-21-3096|ST_1|CODE_09015|SX_M|RISK_3|AGE_27|SES_1|SCO_2|CD4_1|DRUG_1|MET_NA|APP_1|RES_1|REC_0|VEN_1|CL_969|NAT_mex|2021-03-26",
      "cluster":719,
      "patient_attributes":{
        "ehars_uid":"ID_CEC-21-3096|ST_1|CODE_09015|SX_M|RISK_3|AGE_27|SES_1|SCO_2|CD4_1|DRUG_1|MET_NA|APP_1|RES_1|REC_0|VEN_1|CL_969|NAT_mex|2021-03-26",
        "ST":"ST_1",
        "RISK":"RISK_3",
        "MET":"MET_NA",
        "NAT":"NAT_mex"
      }
    },
    {
      "id":"ID_CEC-21-3106|ST_1|CODE_09003|SX_M|RISK_3|AGE_32|SES_1|SCO_3|CD4_2|DRUG_1|MET_NA|APP_1|RES_1|REC_1|VEN_0|CL_970|NAT_mex|2021-03-29",
      "cluster":720,
      "patient_attributes":{
        "ehars_uid":"ID_CEC-21-3106|ST_1|CODE_09003|SX_M|RISK_3|AGE_32|SES_1|SCO_3|CD4_2|DRUG_1|MET_NA|APP_1|RES_1|REC_1|VEN_0|CL_970|NAT_mex|2021-03-29",
        "ST":"ST_1",
        "RISK":"RISK_3",
        "MET":"MET_NA",
        "NAT":"NAT_mex"
      }
    },
    {
      "id":"ID_CEC-22-9052|ST_1|CODE_09016|SX_M|RISK_3|AGE_31|SES_2|SCO_2|CD4_2|DRUG_1|MET_NA|APP_1|RES_1|REC_1|VEN_1|CL_970|NAT_mex|2022-09-22",
      "cluster":720,
      "patient_attributes":{
        "ehars_uid":"ID_CEC-22-9052|ST_1|CODE_09016|SX_M|RISK_3|AGE_31|SES_2|SCO_2|CD4_2|DRUG_1|MET_NA|APP_1|RES_1|REC_1|VEN_1|CL_970|NAT_mex|2022-09-22",
        "ST":"ST_1",
        "RISK":"RISK_3",
        "MET":"MET_NA",
        "NAT":"NAT_mex"
      }
    },
    {
      "id":"ID_CEC-21-3123|ST_1|CODE_09005|SX_M|RISK_3|AGE_31|SES_2|SCO_3|CD4_2|DRUG_0|MET_NA|APP_1|RES_1|REC_1|VEN_1|CL_972|NAT_mex|2021-03-29",
      "cluster":721,
      "patient_attributes":{
        "ehars_uid":"ID_CEC-21-3123|ST_1|CODE_09005|SX_M|RISK_3|AGE_31|SES_2|SCO_3|CD4_2|DRUG_0|MET_NA|APP_1|RES_1|REC_1|VEN_1|CL_972|NAT_mex|2021-03-29",
        "ST":"ST_1",
        "RISK":"RISK_3",
        "MET":"MET_NA",
        "NAT":"NAT_mex"
      }
    },
    {
      "id":"ID_CEC-22-6261|ST_2|CODE_15081|SX_M|RISK_3|AGE_21|SES_1|SCO_2|CD4_1|DRUG_0|MET_NA|APP_0|RES_1|REC_0|VEN_0|CL_972|NAT_mex|2022-01-26",
      "cluster":721,
      "patient_attributes":{
        "ehars_uid":"ID_CEC-22-6261|ST_2|CODE_15081|SX_M|RISK_3|AGE_21|SES_1|SCO_2|CD4_1|DRUG_0|MET_NA|APP_0|RES_1|REC_0|VEN_0|CL_972|NAT_mex|2022-01-26",
        "ST":"ST_2",
        "RISK":"RISK_3",
        "MET":"MET_NA",
        "NAT":"NAT_mex"
      }
    },
    {
      "id":"ID_CEC-21-3140|ST_1|CODE_09015|SX_F|RISK_1|AGE_28|SES_2|SCO_2|CD4_2|DRUG_0|MET_NA|APP_NA|RES_1|REC_0|VEN_NA|CL_973|NAT_mex|2021-03-30",
      "cluster":722,
      "patient_attributes":{
        "ehars_uid":"ID_CEC-21-3140|ST_1|CODE_09015|SX_F|RISK_1|AGE_28|SES_2|SCO_2|CD4_2|DRUG_0|MET_NA|APP_NA|RES_1|REC_0|VEN_NA|CL_973|NAT_mex|2021-03-30",
        "ST":"ST_1",
        "RISK":"RISK_1",
        "MET":"MET_NA",
        "NAT":"NAT_mex"
      }
    },
    {
      "id":"ID_CEC-21-5504|ST_2|CODE_15106|SX_F|RISK_1|AGE_38|SES_1|SCO_1|CD4_2|DRUG_1|MET_NA|APP_0|RES_1|REC_0|VEN_1|CL_973|NAT_mex|2021-11-09",
      "cluster":722,
      "patient_attributes":{
        "ehars_uid":"ID_CEC-21-5504|ST_2|CODE_15106|SX_F|RISK_1|AGE_38|SES_1|SCO_1|CD4_2|DRUG_1|MET_NA|APP_0|RES_1|REC_0|VEN_1|CL_973|NAT_mex|2021-11-09",
        "ST":"ST_2",
        "RISK":"RISK_1",
        "MET":"MET_NA",
        "NAT":"NAT_mex"
      }
    },
    {
      "id":"ID_CEC-21-3144|ST_2|CODE_15058|SX_M|RISK_3|AGE_28|SES_1|SCO_2|CD4_1|DRUG_NA|MET_NA|APP_0|RES_2|REC_0|VEN_0|CL_974|NAT_mex|2021-03-30",
      "cluster":723,
      "patient_attributes":{
        "ehars_uid":"ID_CEC-21-3144|ST_2|CODE_15058|SX_M|RISK_3|AGE_28|SES_1|SCO_2|CD4_1|DRUG_NA|MET_NA|APP_0|RES_2|REC_0|VEN_0|CL_974|NAT_mex|2021-03-30",
        "ST":"ST_2",
        "RISK":"RISK_3",
        "MET":"MET_NA",
        "NAT":"NAT_mex"
      }
    },
    {
      "id":"ID_CEC-21-4621|ST_2|CODE_15058|SX_M|RISK_2|AGE_32|SES_1|SCO_2|CD4_1|DRUG_0|MET_NA|APP_0|RES_2|REC_0|VEN_1|CL_974|NAT_mex|2021-08-19",
      "cluster":723,
      "patient_attributes":{
        "ehars_uid":"ID_CEC-21-4621|ST_2|CODE_15058|SX_M|RISK_2|AGE_32|SES_1|SCO_2|CD4_1|DRUG_0|MET_NA|APP_0|RES_2|REC_0|VEN_1|CL_974|NAT_mex|2021-08-19",
        "ST":"ST_2",
        "RISK":"RISK_2",
        "MET":"MET_NA",
        "NAT":"NAT_mex"
      }
    },
    {
      "id":"ID_CEC-21-5335|ST_2|CODE_15057|SX_M|RISK_3|AGE_25|SES_1|SCO_2|CD4_1|DRUG_1|MET_NA|APP_1|RES_1|REC_0|VEN_1|CL_975|NAT_mex|2021-10-25",
      "cluster":724,
      "patient_attributes":{
        "ehars_uid":"ID_CEC-21-5335|ST_2|CODE_15057|SX_M|RISK_3|AGE_25|SES_1|SCO_2|CD4_1|DRUG_1|MET_NA|APP_1|RES_1|REC_0|VEN_1|CL_975|NAT_mex|2021-10-25",
        "ST":"ST_2",
        "RISK":"RISK_3",
        "MET":"MET_NA",
        "NAT":"NAT_mex"
      }
    },
    {
      "id":"ID_CEC-21-3145|ST_1|CODE_09002|SX_M|RISK_3|AGE_19|SES_2|SCO_2|CD4_2|DRUG_1|MET_NA|APP_0|RES_1|REC_1|VEN_1|CL_975|NAT_mex|2021-03-30",
      "cluster":724,
      "patient_attributes":{
        "ehars_uid":"ID_CEC-21-3145|ST_1|CODE_09002|SX_M|RISK_3|AGE_19|SES_2|SCO_2|CD4_2|DRUG_1|MET_NA|APP_0|RES_1|REC_1|VEN_1|CL_975|NAT_mex|2021-03-30",
        "ST":"ST_1",
        "RISK":"RISK_3",
        "MET":"MET_NA",
        "NAT":"NAT_mex"
      }
    },
    {
      "id":"ID_CEC-21-3147|ST_2|CODE_15057|SX_M|RISK_3|AGE_38|SES_1|SCO_2|CD4_2|DRUG_0|MET_NA|APP_1|RES_1|REC_1|VEN_0|CL_411|NAT_mex|2021-03-30",
      "cluster":725,
      "patient_attributes":{
        "ehars_uid":"ID_CEC-21-3147|ST_2|CODE_15057|SX_M|RISK_3|AGE_38|SES_1|SCO_2|CD4_2|DRUG_0|MET_NA|APP_1|RES_1|REC_1|VEN_0|CL_411|NAT_mex|2021-03-30",
        "ST":"ST_2",
        "RISK":"RISK_3",
        "MET":"MET_NA",
        "NAT":"NAT_mex"
      }
    },
    {
      "id":"ID_CEC-22-9002|ST_2|CODE_15109|SX_M|RISK_3|AGE_27|SES_1|SCO_3|CD4_1|DRUG_1|MET_NA|APP_0|RES_1|REC_0|VEN_0|CL_411|NAT_mex|2022-09-19",
      "cluster":725,
      "patient_attributes":{
        "ehars_uid":"ID_CEC-22-9002|ST_2|CODE_15109|SX_M|RISK_3|AGE_27|SES_1|SCO_3|CD4_1|DRUG_1|MET_NA|APP_0|RES_1|REC_0|VEN_0|CL_411|NAT_mex|2022-09-19",
        "ST":"ST_2",
        "RISK":"RISK_3",
        "MET":"MET_NA",
        "NAT":"NAT_mex"
      }
    },
    {
      "id":"ID_CEC-21-3156|ST_2|CODE_15033|SX_F|RISK_1|AGE_42|SES_1|SCO_2|CD4_1|DRUG_0|MET_NA|APP_NA|RES_1|REC_0|VEN_NA|CL_976|NAT_mex|2021-04-05",
      "cluster":726,
      "patient_attributes":{
        "ehars_uid":"ID_CEC-21-3156|ST_2|CODE_15033|SX_F|RISK_1|AGE_42|SES_1|SCO_2|CD4_1|DRUG_0|MET_NA|APP_NA|RES_1|REC_0|VEN_NA|CL_976|NAT_mex|2021-04-05",
        "ST":"ST_2",
        "RISK":"RISK_1",
        "MET":"MET_NA",
        "NAT":"NAT_mex"
      }
    },
    {
      "id":"ID_CEC-21-3942|ST_2|CODE_15033|SX_M|RISK_2|AGE_52|SES_1|SCO_1|CD4_1|DRUG_0|MET_NA|APP_0|RES_1|REC_0|VEN_NA|CL_976|NAT_mex|2021-06-10",
      "cluster":726,
      "patient_attributes":{
        "ehars_uid":"ID_CEC-21-3942|ST_2|CODE_15033|SX_M|RISK_2|AGE_52|SES_1|SCO_1|CD4_1|DRUG_0|MET_NA|APP_0|RES_1|REC_0|VEN_NA|CL_976|NAT_mex|2021-06-10",
        "ST":"ST_2",
        "RISK":"RISK_2",
        "MET":"MET_NA",
        "NAT":"NAT_mex"
      }
    },
    {
      "id":"ID_CEC-21-3157|ST_1|CODE_09008|SX_M|RISK_2|AGE_48|SES_1|SCO_2|CD4_2|DRUG_1|MET_NA|APP_0|RES_1|REC_0|VEN_0|CL_977|NAT_mex|2021-04-05",
      "cluster":727,
      "patient_attributes":{
        "ehars_uid":"ID_CEC-21-3157|ST_1|CODE_09008|SX_M|RISK_2|AGE_48|SES_1|SCO_2|CD4_2|DRUG_1|MET_NA|APP_0|RES_1|REC_0|VEN_0|CL_977|NAT_mex|2021-04-05",
        "ST":"ST_1",
        "RISK":"RISK_2",
        "MET":"MET_NA",
        "NAT":"NAT_mex"
      }
    },
    {
      "id":"ID_CEC-21-3611|ST_2|CODE_15022|SX_F|RISK_1|AGE_33|SES_2|SCO_2|CD4_3|DRUG_0|MET_NA|APP_NA|RES_1|REC_0|VEN_NA|CL_977|NAT_mex|2021-05-12",
      "cluster":727,
      "patient_attributes":{
        "ehars_uid":"ID_CEC-21-3611|ST_2|CODE_15022|SX_F|RISK_1|AGE_33|SES_2|SCO_2|CD4_3|DRUG_0|MET_NA|APP_NA|RES_1|REC_0|VEN_NA|CL_977|NAT_mex|2021-05-12",
        "ST":"ST_2",
        "RISK":"RISK_1",
        "MET":"MET_NA",
        "NAT":"NAT_mex"
      }
    },
    {
      "id":"ID_CEC-21-3165|ST_1|CODE_09014|SX_M|RISK_3|AGE_29|SES_2|SCO_3|CD4_1|DRUG_0|MET_NA|APP_1|RES_1|REC_0|VEN_0|CL_978|NAT_mex|2021-04-05",
      "cluster":728,
      "patient_attributes":{
        "ehars_uid":"ID_CEC-21-3165|ST_1|CODE_09014|SX_M|RISK_3|AGE_29|SES_2|SCO_3|CD4_1|DRUG_0|MET_NA|APP_1|RES_1|REC_0|VEN_0|CL_978|NAT_mex|2021-04-05",
        "ST":"ST_1",
        "RISK":"RISK_3",
        "MET":"MET_NA",
        "NAT":"NAT_mex"
      }
    },
    {
      "id":"ID_CEC-21-3739|ST_1|CODE_09015|SX_M|RISK_3|AGE_44|SES_2|SCO_3|CD4_1|DRUG_0|MET_NA|APP_0|RES_1|REC_0|VEN_0|CL_978|NAT_mex|2021-05-21",
      "cluster":728,
      "patient_attributes":{
        "ehars_uid":"ID_CEC-21-3739|ST_1|CODE_09015|SX_M|RISK_3|AGE_44|SES_2|SCO_3|CD4_1|DRUG_0|MET_NA|APP_0|RES_1|REC_0|VEN_0|CL_978|NAT_mex|2021-05-21",
        "ST":"ST_1",
        "RISK":"RISK_3",
        "MET":"MET_NA",
        "NAT":"NAT_mex"
      }
    },
    {
      "id":"ID_CEC-21-3174|ST_1|CODE_09015|SX_M|RISK_3|AGE_33|SES_2|SCO_3|CD4_1|DRUG_1|MET_NA|APP_0|RES_2|REC_0|VEN_1|CL_979|NAT_mex|2021-04-06",
      "cluster":729,
      "patient_attributes":{
        "ehars_uid":"ID_CEC-21-3174|ST_1|CODE_09015|SX_M|RISK_3|AGE_33|SES_2|SCO_3|CD4_1|DRUG_1|MET_NA|APP_0|RES_2|REC_0|VEN_1|CL_979|NAT_mex|2021-04-06",
        "ST":"ST_1",
        "RISK":"RISK_3",
        "MET":"MET_NA",
        "NAT":"NAT_mex"
      }
    },
    {
      "id":"ID_CEC-22-6936|ST_1|CODE_09010|SX_M|RISK_3|AGE_19|SES_2|SCO_2|CD4_1|DRUG_1|MET_NA|APP_NA|RES_2|REC_0|VEN_1|CL_979|NAT_mex|2022-03-25",
      "cluster":729,
      "patient_attributes":{
        "ehars_uid":"ID_CEC-22-6936|ST_1|CODE_09010|SX_M|RISK_3|AGE_19|SES_2|SCO_2|CD4_1|DRUG_1|MET_NA|APP_NA|RES_2|REC_0|VEN_1|CL_979|NAT_mex|2022-03-25",
        "ST":"ST_1",
        "RISK":"RISK_3",
        "MET":"MET_NA",
        "NAT":"NAT_mex"
      }
    },
    {
      "id":"ID_CEC-21-3186|ST_1|CODE_09005|SX_M|RISK_2|AGE_41|SES_2|SCO_2|CD4_1|DRUG_1|MET_NA|APP_0|RES_1|REC_0|VEN_1|CL_637|NAT_mex|2021-04-06",
      "cluster":730,
      "patient_attributes":{
        "ehars_uid":"ID_CEC-21-3186|ST_1|CODE_09005|SX_M|RISK_2|AGE_41|SES_2|SCO_2|CD4_1|DRUG_1|MET_NA|APP_0|RES_1|REC_0|VEN_1|CL_637|NAT_mex|2021-04-06",
        "ST":"ST_1",
        "RISK":"RISK_2",
        "MET":"MET_NA",
        "NAT":"NAT_mex"
      }
    },
    {
      "id":"ID_CEC-21-4388|ST_1|CODE_09005|SX_F|RISK_1|AGE_42|SES_1|SCO_1|CD4_2|DRUG_NA|MET_NA|APP_NA|RES_1|REC_0|VEN_NA|CL_637|NAT_mex|2021-07-21",
      "cluster":730,
      "patient_attributes":{
        "ehars_uid":"ID_CEC-21-4388|ST_1|CODE_09005|SX_F|RISK_1|AGE_42|SES_1|SCO_1|CD4_2|DRUG_NA|MET_NA|APP_NA|RES_1|REC_0|VEN_NA|CL_637|NAT_mex|2021-07-21",
        "ST":"ST_1",
        "RISK":"RISK_1",
        "MET":"MET_NA",
        "NAT":"NAT_mex"
      }
    },
    {
      "id":"ID_CEC-21-3193|ST_1|CODE_09007|SX_M|RISK_2|AGE_30|SES_1|SCO_3|CD4_2|DRUG_1|MET_NA|APP_1|RES_1|REC_0|VEN_NA|CL_982|NAT_mex|2021-04-05",
      "cluster":731,
      "patient_attributes":{
        "ehars_uid":"ID_CEC-21-3193|ST_1|CODE_09007|SX_M|RISK_2|AGE_30|SES_1|SCO_3|CD4_2|DRUG_1|MET_NA|APP_1|RES_1|REC_0|VEN_NA|CL_982|NAT_mex|2021-04-05",
        "ST":"ST_1",
        "RISK":"RISK_2",
        "MET":"MET_NA",
        "NAT":"NAT_mex"
      }
    },
    {
      "id":"ID_CEC-21-3197|ST_1|CODE_09007|SX_M|RISK_3|AGE_29|SES_1|SCO_3|CD4_1|DRUG_0|MET_NA|APP_0|RES_1|REC_0|VEN_0|CL_982|NAT_mex|2021-04-06",
      "cluster":731,
      "patient_attributes":{
        "ehars_uid":"ID_CEC-21-3197|ST_1|CODE_09007|SX_M|RISK_3|AGE_29|SES_1|SCO_3|CD4_1|DRUG_0|MET_NA|APP_0|RES_1|REC_0|VEN_0|CL_982|NAT_mex|2021-04-06",
        "ST":"ST_1",
        "RISK":"RISK_3",
        "MET":"MET_NA",
        "NAT":"NAT_mex"
      }
    },
    {
      "id":"ID_CEC-21-3196|ST_1|CODE_07106|SX_M|RISK_3|AGE_19|SES_1|SCO_2|CD4_1|DRUG_NA|MET_NA|APP_1|RES_1|REC_0|VEN_NA|CL_983|NAT_mex|2021-04-06",
      "cluster":732,
      "patient_attributes":{
        "ehars_uid":"ID_CEC-21-3196|ST_1|CODE_07106|SX_M|RISK_3|AGE_19|SES_1|SCO_2|CD4_1|DRUG_NA|MET_NA|APP_1|RES_1|REC_0|VEN_NA|CL_983|NAT_mex|2021-04-06",
        "ST":"ST_1",
        "RISK":"RISK_3",
        "MET":"MET_NA",
        "NAT":"NAT_mex"
      }
    },
    {
      "id":"ID_CEC-22-6920|ST_1|CODE_09014|SX_M|RISK_3|AGE_23|SES_2|SCO_2|CD4_1|DRUG_1|MET_NA|APP_1|RES_1|REC_0|VEN_0|CL_983|NAT_mex|2022-03-24",
      "cluster":732,
      "patient_attributes":{
        "ehars_uid":"ID_CEC-22-6920|ST_1|CODE_09014|SX_M|RISK_3|AGE_23|SES_2|SCO_2|CD4_1|DRUG_1|MET_NA|APP_1|RES_1|REC_0|VEN_0|CL_983|NAT_mex|2022-03-24",
        "ST":"ST_1",
        "RISK":"RISK_3",
        "MET":"MET_NA",
        "NAT":"NAT_mex"
      }
    },
    {
      "id":"ID_CEC-21-4888|ST_1|CODE_09007|SX_M|RISK_3|AGE_41|SES_2|SCO_2|CD4_1|DRUG_0|MET_NA|APP_NA|RES_1|REC_0|VEN_NA|CL_NA|NAT_mex|2021-09-20",
      "cluster":733,
      "patient_attributes":{
        "ehars_uid":"ID_CEC-21-4888|ST_1|CODE_09007|SX_M|RISK_3|AGE_41|SES_2|SCO_2|CD4_1|DRUG_0|MET_NA|APP_NA|RES_1|REC_0|VEN_NA|CL_NA|NAT_mex|2021-09-20",
        "ST":"ST_1",
        "RISK":"RISK_3",
        "MET":"MET_NA",
        "NAT":"NAT_mex"
      }
    },
    {
      "id":"ID_CEC-21-3204|ST_1|CODE_09008|SX_M|RISK_3|AGE_30|SES_1|SCO_2|CD4_1|DRUG_0|MET_NA|APP_1|RES_1|REC_0|VEN_0|CL_NA|NAT_mex|2021-04-07",
      "cluster":733,
      "patient_attributes":{
        "ehars_uid":"ID_CEC-21-3204|ST_1|CODE_09008|SX_M|RISK_3|AGE_30|SES_1|SCO_2|CD4_1|DRUG_0|MET_NA|APP_1|RES_1|REC_0|VEN_0|CL_NA|NAT_mex|2021-04-07",
        "ST":"ST_1",
        "RISK":"RISK_3",
        "MET":"MET_NA",
        "NAT":"NAT_mex"
      }
    },
    {
      "id":"ID_CEC-21-3229|ST_1|CODE_09003|SX_F|RISK_1|AGE_24|SES_1|SCO_1|CD4_2|DRUG_1|MET_NA|APP_NA|RES_1|REC_0|VEN_NA|CL_25|NAT_mex|2021-04-09",
      "cluster":734,
      "patient_attributes":{
        "ehars_uid":"ID_CEC-21-3229|ST_1|CODE_09003|SX_F|RISK_1|AGE_24|SES_1|SCO_1|CD4_2|DRUG_1|MET_NA|APP_NA|RES_1|REC_0|VEN_NA|CL_25|NAT_mex|2021-04-09",
        "ST":"ST_1",
        "RISK":"RISK_1",
        "MET":"MET_NA",
        "NAT":"NAT_mex"
      }
    },
    {
      "id":"ID_CEC-22-9734|ST_1|CODE_09011|SX_M|RISK_3|AGE_31|SES_2|SCO_2|CD4_1|DRUG_1|MET_NA|APP_0|RES_1|REC_0|VEN_0|CL_25|NAT_mex|2022-12-01",
      "cluster":734,
      "patient_attributes":{
        "ehars_uid":"ID_CEC-22-9734|ST_1|CODE_09011|SX_M|RISK_3|AGE_31|SES_2|SCO_2|CD4_1|DRUG_1|MET_NA|APP_0|RES_1|REC_0|VEN_0|CL_25|NAT_mex|2022-12-01",
        "ST":"ST_1",
        "RISK":"RISK_3",
        "MET":"MET_NA",
        "NAT":"NAT_mex"
      }
    },
    {
      "id":"ID_CEC-21-4088|ST_1|CODE_09003|SX_M|RISK_3|AGE_24|SES_1|SCO_2|CD4_1|DRUG_0|MET_NA|APP_1|RES_5|REC_0|VEN_0|CL_984|NAT_mex|2021-06-23",
      "cluster":735,
      "patient_attributes":{
        "ehars_uid":"ID_CEC-21-4088|ST_1|CODE_09003|SX_M|RISK_3|AGE_24|SES_1|SCO_2|CD4_1|DRUG_0|MET_NA|APP_1|RES_5|REC_0|VEN_0|CL_984|NAT_mex|2021-06-23",
        "ST":"ST_1",
        "RISK":"RISK_3",
        "MET":"MET_NA",
        "NAT":"NAT_mex"
      }
    },
    {
      "id":"ID_CEC-21-3233|ST_2|CODE_15042|SX_M|RISK_3|AGE_22|SES_1|SCO_3|CD4_1|DRUG_0|MET_NA|APP_1|RES_6|REC_0|VEN_1|CL_984|NAT_mex|2021-04-09",
      "cluster":735,
      "patient_attributes":{
        "ehars_uid":"ID_CEC-21-3233|ST_2|CODE_15042|SX_M|RISK_3|AGE_22|SES_1|SCO_3|CD4_1|DRUG_0|MET_NA|APP_1|RES_6|REC_0|VEN_1|CL_984|NAT_mex|2021-04-09",
        "ST":"ST_2",
        "RISK":"RISK_3",
        "MET":"MET_NA",
        "NAT":"NAT_mex"
      }
    },
    {
      "id":"ID_CEC-21-3255|ST_1|CODE_09013|SX_M|RISK_3|AGE_20|SES_1|SCO_2|CD4_2|DRUG_0|MET_NA|APP_0|RES_1|REC_1|VEN_0|CL_985|NAT_mex|2021-04-12",
      "cluster":736,
      "patient_attributes":{
        "ehars_uid":"ID_CEC-21-3255|ST_1|CODE_09013|SX_M|RISK_3|AGE_20|SES_1|SCO_2|CD4_2|DRUG_0|MET_NA|APP_0|RES_1|REC_1|VEN_0|CL_985|NAT_mex|2021-04-12",
        "ST":"ST_1",
        "RISK":"RISK_3",
        "MET":"MET_NA",
        "NAT":"NAT_mex"
      }
    },
    {
      "id":"ID_CEC-22-7208|ST_1|CODE_09007|SX_M|RISK_3|AGE_45|SES_2|SCO_3|CD4_2|DRUG_1|MET_NA|APP_0|RES_1|REC_0|VEN_0|CL_985|NAT_mex|2022-04-20",
      "cluster":736,
      "patient_attributes":{
        "ehars_uid":"ID_CEC-22-7208|ST_1|CODE_09007|SX_M|RISK_3|AGE_45|SES_2|SCO_3|CD4_2|DRUG_1|MET_NA|APP_0|RES_1|REC_0|VEN_0|CL_985|NAT_mex|2022-04-20",
        "ST":"ST_1",
        "RISK":"RISK_3",
        "MET":"MET_NA",
        "NAT":"NAT_mex"
      }
    },
    {
      "id":"ID_CEC-21-3281|ST_1|CODE_09009|SX_M|RISK_3|AGE_34|SES_2|SCO_3|CD4_2|DRUG_0|MET_NA|APP_NA|RES_5|REC_0|VEN_NA|CL_987|NAT_mex|2021-04-13",
      "cluster":737,
      "patient_attributes":{
        "ehars_uid":"ID_CEC-21-3281|ST_1|CODE_09009|SX_M|RISK_3|AGE_34|SES_2|SCO_3|CD4_2|DRUG_0|MET_NA|APP_NA|RES_5|REC_0|VEN_NA|CL_987|NAT_mex|2021-04-13",
        "ST":"ST_1",
        "RISK":"RISK_3",
        "MET":"MET_NA",
        "NAT":"NAT_mex"
      }
    },
    {
      "id":"ID_CEC-22-6577|ST_1|CODE_09002|SX_M|RISK_3|AGE_25|SES_2|SCO_3|CD4_1|DRUG_0|MET_NA|APP_1|RES_5|REC_0|VEN_1|CL_987|NAT_mex|2022-02-23",
      "cluster":737,
      "patient_attributes":{
        "ehars_uid":"ID_CEC-22-6577|ST_1|CODE_09002|SX_M|RISK_3|AGE_25|SES_2|SCO_3|CD4_1|DRUG_0|MET_NA|APP_1|RES_5|REC_0|VEN_1|CL_987|NAT_mex|2022-02-23",
        "ST":"ST_1",
        "RISK":"RISK_3",
        "MET":"MET_NA",
        "NAT":"NAT_mex"
      }
    },
    {
      "id":"ID_CEC-21-3282|ST_2|CODE_15037|SX_M|RISK_3|AGE_38|SES_1|SCO_2|CD4_3|DRUG_0|MET_NA|APP_1|RES_1|REC_0|VEN_0|CL_440|NAT_mex|2021-04-13",
      "cluster":738,
      "patient_attributes":{
        "ehars_uid":"ID_CEC-21-3282|ST_2|CODE_15037|SX_M|RISK_3|AGE_38|SES_1|SCO_2|CD4_3|DRUG_0|MET_NA|APP_1|RES_1|REC_0|VEN_0|CL_440|NAT_mex|2021-04-13",
        "ST":"ST_2",
        "RISK":"RISK_3",
        "MET":"MET_NA",
        "NAT":"NAT_mex"
      }
    },
    {
      "id":"ID_CEC-22-8820|ST_1|CODE_09012|SX_M|RISK_3|AGE_24|SES_2|SCO_2|CD4_2|DRUG_1|MET_NA|APP_1|RES_1|REC_0|VEN_0|CL_440|NAT_mex|2022-09-01",
      "cluster":738,
      "patient_attributes":{
        "ehars_uid":"ID_CEC-22-8820|ST_1|CODE_09012|SX_M|RISK_3|AGE_24|SES_2|SCO_2|CD4_2|DRUG_1|MET_NA|APP_1|RES_1|REC_0|VEN_0|CL_440|NAT_mex|2022-09-01",
        "ST":"ST_1",
        "RISK":"RISK_3",
        "MET":"MET_NA",
        "NAT":"NAT_mex"
      }
    },
    {
      "id":"ID_CEC-21-3309|ST_1|CODE_09003|SX_M|RISK_3|AGE_23|SES_2|SCO_2|CD4_1|DRUG_0|MET_NA|APP_1|RES_1|REC_0|VEN_0|CL_574|NAT_mex|2021-04-14",
      "cluster":739,
      "patient_attributes":{
        "ehars_uid":"ID_CEC-21-3309|ST_1|CODE_09003|SX_M|RISK_3|AGE_23|SES_2|SCO_2|CD4_1|DRUG_0|MET_NA|APP_1|RES_1|REC_0|VEN_0|CL_574|NAT_mex|2021-04-14",
        "ST":"ST_1",
        "RISK":"RISK_3",
        "MET":"MET_NA",
        "NAT":"NAT_mex"
      }
    },
    {
      "id":"ID_CEC-22-8813|ST_1|CODE_09007|SX_M|RISK_3|AGE_34|SES_2|SCO_2|CD4_2|DRUG_1|MET_NA|APP_1|RES_1|REC_0|VEN_0|CL_574|NAT_mex|2022-08-30",
      "cluster":739,
      "patient_attributes":{
        "ehars_uid":"ID_CEC-22-8813|ST_1|CODE_09007|SX_M|RISK_3|AGE_34|SES_2|SCO_2|CD4_2|DRUG_1|MET_NA|APP_1|RES_1|REC_0|VEN_0|CL_574|NAT_mex|2022-08-30",
        "ST":"ST_1",
        "RISK":"RISK_3",
        "MET":"MET_NA",
        "NAT":"NAT_mex"
      }
    },
    {
      "id":"ID_CEC-21-3347|ST_1|CODE_09014|SX_M|RISK_3|AGE_27|SES_1|SCO_2|CD4_2|DRUG_1|MET_NA|APP_1|RES_6|REC_0|VEN_0|CL_993|NAT_mex|2021-04-19",
      "cluster":740,
      "patient_attributes":{
        "ehars_uid":"ID_CEC-21-3347|ST_1|CODE_09014|SX_M|RISK_3|AGE_27|SES_1|SCO_2|CD4_2|DRUG_1|MET_NA|APP_1|RES_6|REC_0|VEN_0|CL_993|NAT_mex|2021-04-19",
        "ST":"ST_1",
        "RISK":"RISK_3",
        "MET":"MET_NA",
        "NAT":"NAT_mex"
      }
    },
    {
      "id":"ID_CEC-21-5856|ST_1|CODE_09007|SX_M|RISK_3|AGE_25|SES_1|SCO_3|CD4_3|DRUG_1|MET_NA|APP_1|RES_6|REC_1|VEN_1|CL_993|NAT_mex|2021-12-07",
      "cluster":740,
      "patient_attributes":{
        "ehars_uid":"ID_CEC-21-5856|ST_1|CODE_09007|SX_M|RISK_3|AGE_25|SES_1|SCO_3|CD4_3|DRUG_1|MET_NA|APP_1|RES_6|REC_1|VEN_1|CL_993|NAT_mex|2021-12-07",
        "ST":"ST_1",
        "RISK":"RISK_3",
        "MET":"MET_NA",
        "NAT":"NAT_mex"
      }
    },
    {
      "id":"ID_CEC-21-3352|ST_2|CODE_15024|SX_M|RISK_3|AGE_31|SES_1|SCO_3|CD4_3|DRUG_1|MET_NA|APP_1|RES_1|REC_0|VEN_1|CL_995|NAT_mex|2021-04-19",
      "cluster":741,
      "patient_attributes":{
        "ehars_uid":"ID_CEC-21-3352|ST_2|CODE_15024|SX_M|RISK_3|AGE_31|SES_1|SCO_3|CD4_3|DRUG_1|MET_NA|APP_1|RES_1|REC_0|VEN_1|CL_995|NAT_mex|2021-04-19",
        "ST":"ST_2",
        "RISK":"RISK_3",
        "MET":"MET_NA",
        "NAT":"NAT_mex"
      }
    },
    {
      "id":"ID_CEC-21-5913|ST_2|CODE_15109|SX_M|RISK_3|AGE_25|SES_2|SCO_2|CD4_1|DRUG_1|MET_NA|APP_1|RES_1|REC_0|VEN_0|CL_995|NAT_mex|2021-12-13",
      "cluster":741,
      "patient_attributes":{
        "ehars_uid":"ID_CEC-21-5913|ST_2|CODE_15109|SX_M|RISK_3|AGE_25|SES_2|SCO_2|CD4_1|DRUG_1|MET_NA|APP_1|RES_1|REC_0|VEN_0|CL_995|NAT_mex|2021-12-13",
        "ST":"ST_2",
        "RISK":"RISK_3",
        "MET":"MET_NA",
        "NAT":"NAT_mex"
      }
    },
    {
      "id":"ID_CEC-21-3356|ST_1|CODE_07106|SX_M|RISK_3|AGE_28|SES_2|SCO_3|CD4_1|DRUG_1|MET_NA|APP_1|RES_1|REC_0|VEN_1|CL_545|NAT_mex|2021-04-20",
      "cluster":742,
      "patient_attributes":{
        "ehars_uid":"ID_CEC-21-3356|ST_1|CODE_07106|SX_M|RISK_3|AGE_28|SES_2|SCO_3|CD4_1|DRUG_1|MET_NA|APP_1|RES_1|REC_0|VEN_1|CL_545|NAT_mex|2021-04-20",
        "ST":"ST_1",
        "RISK":"RISK_3",
        "MET":"MET_NA",
        "NAT":"NAT_mex"
      }
    },
    {
      "id":"ID_CEC-22-8037|ST_1|CODE_07106|SX_M|RISK_3|AGE_30|SES_2|SCO_3|CD4_3|DRUG_0|MET_NA|APP_0|RES_1|REC_1|VEN_0|CL_545|NAT_mex|2022-06-21",
      "cluster":742,
      "patient_attributes":{
        "ehars_uid":"ID_CEC-22-8037|ST_1|CODE_07106|SX_M|RISK_3|AGE_30|SES_2|SCO_3|CD4_3|DRUG_0|MET_NA|APP_0|RES_1|REC_1|VEN_0|CL_545|NAT_mex|2022-06-21",
        "ST":"ST_1",
        "RISK":"RISK_3",
        "MET":"MET_NA",
        "NAT":"NAT_mex"
      }
    },
    {
      "id":"ID_CEC-21-3396|ST_1|CODE_09015|SX_M|RISK_3|AGE_27|SES_1|SCO_3|CD4_2|DRUG_1|MET_NA|APP_1|RES_1|REC_0|VEN_0|CL_998|NAT_mex|2021-04-22",
      "cluster":743,
      "patient_attributes":{
        "ehars_uid":"ID_CEC-21-3396|ST_1|CODE_09015|SX_M|RISK_3|AGE_27|SES_1|SCO_3|CD4_2|DRUG_1|MET_NA|APP_1|RES_1|REC_0|VEN_0|CL_998|NAT_mex|2021-04-22",
        "ST":"ST_1",
        "RISK":"RISK_3",
        "MET":"MET_NA",
        "NAT":"NAT_mex"
      }
    },
    {
      "id":"ID_CEC-21-5174|ST_1|CODE_09012|SX_M|RISK_NA|AGE_23|SES_1|SCO_3|CD4_2|DRUG_1|MET_NA|APP_1|RES_1|REC_0|VEN_0|CL_998|NAT_mex|2021-10-11",
      "cluster":743,
      "patient_attributes":{
        "ehars_uid":"ID_CEC-21-5174|ST_1|CODE_09012|SX_M|RISK_NA|AGE_23|SES_1|SCO_3|CD4_2|DRUG_1|MET_NA|APP_1|RES_1|REC_0|VEN_0|CL_998|NAT_mex|2021-10-11",
        "ST":"ST_1",
        "RISK":"RISK_NA",
        "MET":"MET_NA",
        "NAT":"NAT_mex"
      }
    },
    {
      "id":"ID_CEC-21-3409|ST_2|CODE_15057|SX_M|RISK_3|AGE_30|SES_1|SCO_1|CD4_2|DRUG_0|MET_NA|APP_1|RES_5|REC_0|VEN_0|CL_1000|NAT_mex|2021-04-22",
      "cluster":744,
      "patient_attributes":{
        "ehars_uid":"ID_CEC-21-3409|ST_2|CODE_15057|SX_M|RISK_3|AGE_30|SES_1|SCO_1|CD4_2|DRUG_0|MET_NA|APP_1|RES_5|REC_0|VEN_0|CL_1000|NAT_mex|2021-04-22",
        "ST":"ST_2",
        "RISK":"RISK_3",
        "MET":"MET_NA",
        "NAT":"NAT_mex"
      }
    },
    {
      "id":"ID_CEC-22-6792|ST_2|CODE_15057|SX_M|RISK_3|AGE_25|SES_2|SCO_2|CD4_2|DRUG_1|MET_NA|APP_0|RES_5|REC_0|VEN_0|CL_1000|NAT_mex|2022-03-14",
      "cluster":744,
      "patient_attributes":{
        "ehars_uid":"ID_CEC-22-6792|ST_2|CODE_15057|SX_M|RISK_3|AGE_25|SES_2|SCO_2|CD4_2|DRUG_1|MET_NA|APP_0|RES_5|REC_0|VEN_0|CL_1000|NAT_mex|2022-03-14",
        "ST":"ST_2",
        "RISK":"RISK_3",
        "MET":"MET_NA",
        "NAT":"NAT_mex"
      }
    },
    {
      "id":"ID_CEC-21-3422|ST_1|CODE_09012|SX_M|RISK_3|AGE_19|SES_2|SCO_2|CD4_2|DRUG_1|MET_NA|APP_1|RES_1|REC_0|VEN_0|CL_1001|NAT_mex|2021-04-23",
      "cluster":745,
      "patient_attributes":{
        "ehars_uid":"ID_CEC-21-3422|ST_1|CODE_09012|SX_M|RISK_3|AGE_19|SES_2|SCO_2|CD4_2|DRUG_1|MET_NA|APP_1|RES_1|REC_0|VEN_0|CL_1001|NAT_mex|2021-04-23",
        "ST":"ST_1",
        "RISK":"RISK_3",
        "MET":"MET_NA",
        "NAT":"NAT_mex"
      }
    },
    {
      "id":"ID_CEC-21-4279|ST_1|CODE_09012|SX_M|RISK_3|AGE_19|SES_2|SCO_2|CD4_2|DRUG_0|MET_NA|APP_1|RES_1|REC_0|VEN_0|CL_1001|NAT_mex|2021-07-12",
      "cluster":745,
      "patient_attributes":{
        "ehars_uid":"ID_CEC-21-4279|ST_1|CODE_09012|SX_M|RISK_3|AGE_19|SES_2|SCO_2|CD4_2|DRUG_0|MET_NA|APP_1|RES_1|REC_0|VEN_0|CL_1001|NAT_mex|2021-07-12",
        "ST":"ST_1",
        "RISK":"RISK_3",
        "MET":"MET_NA",
        "NAT":"NAT_mex"
      }
    },
    {
      "id":"ID_CEC-21-3428|ST_2|CODE_15121|SX_M|RISK_3|AGE_37|SES_1|SCO_3|CD4_3|DRUG_1|MET_NA|APP_1|RES_1|REC_1|VEN_0|CL_100|NAT_mex|2021-04-23",
      "cluster":746,
      "patient_attributes":{
        "ehars_uid":"ID_CEC-21-3428|ST_2|CODE_15121|SX_M|RISK_3|AGE_37|SES_1|SCO_3|CD4_3|DRUG_1|MET_NA|APP_1|RES_1|REC_1|VEN_0|CL_100|NAT_mex|2021-04-23",
        "ST":"ST_2",
        "RISK":"RISK_3",
        "MET":"MET_NA",
        "NAT":"NAT_mex"
      }
    },
    {
      "id":"ID_CEC-21-5568|ST_1|CODE_09014|SX_M|RISK_3|AGE_24|SES_2|SCO_3|CD4_2|DRUG_1|MET_NA|APP_1|RES_1|REC_1|VEN_1|CL_100|NAT_mex|2021-11-17",
      "cluster":746,
      "patient_attributes":{
        "ehars_uid":"ID_CEC-21-5568|ST_1|CODE_09014|SX_M|RISK_3|AGE_24|SES_2|SCO_3|CD4_2|DRUG_1|MET_NA|APP_1|RES_1|REC_1|VEN_1|CL_100|NAT_mex|2021-11-17",
        "ST":"ST_1",
        "RISK":"RISK_3",
        "MET":"MET_NA",
        "NAT":"NAT_mex"
      }
    },
    {
      "id":"ID_CEC-21-3445|ST_1|CODE_09015|SX_M|RISK_3|AGE_31|SES_2|SCO_3|CD4_2|DRUG_1|MET_NA|APP_1|RES_1|REC_1|VEN_1|CL_1003|NAT_mex|2021-04-26",
      "cluster":747,
      "patient_attributes":{
        "ehars_uid":"ID_CEC-21-3445|ST_1|CODE_09015|SX_M|RISK_3|AGE_31|SES_2|SCO_3|CD4_2|DRUG_1|MET_NA|APP_1|RES_1|REC_1|VEN_1|CL_1003|NAT_mex|2021-04-26",
        "ST":"ST_1",
        "RISK":"RISK_3",
        "MET":"MET_NA",
        "NAT":"NAT_mex"
      }
    },
    {
      "id":"ID_CEC-21-3637|ST_1|CODE_09015|SX_F|RISK_4|AGE_21|SES_2|SCO_2|CD4_2|DRUG_1|MET_NA|APP_NA|RES_1|REC_0|VEN_NA|CL_1003|NAT_mex|2021-05-13",
      "cluster":747,
      "patient_attributes":{
        "ehars_uid":"ID_CEC-21-3637|ST_1|CODE_09015|SX_F|RISK_4|AGE_21|SES_2|SCO_2|CD4_2|DRUG_1|MET_NA|APP_NA|RES_1|REC_0|VEN_NA|CL_1003|NAT_mex|2021-05-13",
        "ST":"ST_1",
        "RISK":"RISK_4",
        "MET":"MET_NA",
        "NAT":"NAT_mex"
      }
    },
    {
      "id":"ID_CEC-21-3448|ST_2|CODE_15060|SX_M|RISK_3|AGE_28|SES_2|SCO_3|CD4_2|DRUG_1|MET_NA|APP_1|RES_1|REC_0|VEN_1|CL_1005|NAT_mex|2021-04-26",
      "cluster":748,
      "patient_attributes":{
        "ehars_uid":"ID_CEC-21-3448|ST_2|CODE_15060|SX_M|RISK_3|AGE_28|SES_2|SCO_3|CD4_2|DRUG_1|MET_NA|APP_1|RES_1|REC_0|VEN_1|CL_1005|NAT_mex|2021-04-26",
        "ST":"ST_2",
        "RISK":"RISK_3",
        "MET":"MET_NA",
        "NAT":"NAT_mex"
      }
    },
    {
      "id":"ID_CEC-21-3449|ST_2|CODE_15060|SX_M|RISK_3|AGE_32|SES_2|SCO_3|CD4_1|DRUG_0|MET_NA|APP_0|RES_1|REC_0|VEN_0|CL_1005|NAT_mex|2021-04-26",
      "cluster":748,
      "patient_attributes":{
        "ehars_uid":"ID_CEC-21-3449|ST_2|CODE_15060|SX_M|RISK_3|AGE_32|SES_2|SCO_3|CD4_1|DRUG_0|MET_NA|APP_0|RES_1|REC_0|VEN_0|CL_1005|NAT_mex|2021-04-26",
        "ST":"ST_2",
        "RISK":"RISK_3",
        "MET":"MET_NA",
        "NAT":"NAT_mex"
      }
    },
    {
      "id":"ID_CEC-21-3493|ST_2|CODE_15058|SX_M|RISK_3|AGE_27|SES_1|SCO_2|CD4_2|DRUG_1|MET_NA|APP_1|RES_1|REC_0|VEN_1|CL_781|NAT_mex|2021-04-29",
      "cluster":749,
      "patient_attributes":{
        "ehars_uid":"ID_CEC-21-3493|ST_2|CODE_15058|SX_M|RISK_3|AGE_27|SES_1|SCO_2|CD4_2|DRUG_1|MET_NA|APP_1|RES_1|REC_0|VEN_1|CL_781|NAT_mex|2021-04-29",
        "ST":"ST_2",
        "RISK":"RISK_3",
        "MET":"MET_NA",
        "NAT":"NAT_mex"
      }
    },
    {
      "id":"ID_CEC-22-9199|ST_2|CODE_15013|SX_M|RISK_3|AGE_31|SES_1|SCO_2|CD4_2|DRUG_1|MET_NA|APP_0|RES_1|REC_0|VEN_1|CL_781|NAT_mex|2022-10-04",
      "cluster":749,
      "patient_attributes":{
        "ehars_uid":"ID_CEC-22-9199|ST_2|CODE_15013|SX_M|RISK_3|AGE_31|SES_1|SCO_2|CD4_2|DRUG_1|MET_NA|APP_0|RES_1|REC_0|VEN_1|CL_781|NAT_mex|2022-10-04",
        "ST":"ST_2",
        "RISK":"RISK_3",
        "MET":"MET_NA",
        "NAT":"NAT_mex"
      }
    },
    {
      "id":"ID_CEC-21-3495|ST_1|CODE_07106|SX_M|RISK_3|AGE_19|SES_2|SCO_2|CD4_2|DRUG_0|MET_NA|APP_1|RES_2|REC_0|VEN_1|CL_1007|NAT_mex|2021-04-29",
      "cluster":750,
      "patient_attributes":{
        "ehars_uid":"ID_CEC-21-3495|ST_1|CODE_07106|SX_M|RISK_3|AGE_19|SES_2|SCO_2|CD4_2|DRUG_0|MET_NA|APP_1|RES_2|REC_0|VEN_1|CL_1007|NAT_mex|2021-04-29",
        "ST":"ST_1",
        "RISK":"RISK_3",
        "MET":"MET_NA",
        "NAT":"NAT_mex"
      }
    },
    {
      "id":"ID_CEC-21-5269|ST_1|CODE_09016|SX_M|RISK_3|AGE_20|SES_2|SCO_2|CD4_1|DRUG_0|MET_NA|APP_1|RES_2|REC_0|VEN_1|CL_1007|NAT_mex|2021-10-19",
      "cluster":750,
      "patient_attributes":{
        "ehars_uid":"ID_CEC-21-5269|ST_1|CODE_09016|SX_M|RISK_3|AGE_20|SES_2|SCO_2|CD4_1|DRUG_0|MET_NA|APP_1|RES_2|REC_0|VEN_1|CL_1007|NAT_mex|2021-10-19",
        "ST":"ST_1",
        "RISK":"RISK_3",
        "MET":"MET_NA",
        "NAT":"NAT_mex"
      }
    },
    {
      "id":"ID_CEC-21-3511|ST_1|CODE_09007|SX_M|RISK_3|AGE_35|SES_2|SCO_2|CD4_2|DRUG_1|MET_NA|APP_1|RES_1|REC_1|VEN_1|CL_1009|NAT_mex|2021-05-03",
      "cluster":751,
      "patient_attributes":{
        "ehars_uid":"ID_CEC-21-3511|ST_1|CODE_09007|SX_M|RISK_3|AGE_35|SES_2|SCO_2|CD4_2|DRUG_1|MET_NA|APP_1|RES_1|REC_1|VEN_1|CL_1009|NAT_mex|2021-05-03",
        "ST":"ST_1",
        "RISK":"RISK_3",
        "MET":"MET_NA",
        "NAT":"NAT_mex"
      }
    },
    {
      "id":"ID_CEC-22-6395|ST_1|CODE_09007|SX_M|RISK_3|AGE_30|SES_2|SCO_3|CD4_2|DRUG_1|MET_NA|APP_1|RES_1|REC_0|VEN_0|CL_1009|NAT_mex|2022-02-08",
      "cluster":751,
      "patient_attributes":{
        "ehars_uid":"ID_CEC-22-6395|ST_1|CODE_09007|SX_M|RISK_3|AGE_30|SES_2|SCO_3|CD4_2|DRUG_1|MET_NA|APP_1|RES_1|REC_0|VEN_0|CL_1009|NAT_mex|2022-02-08",
        "ST":"ST_1",
        "RISK":"RISK_3",
        "MET":"MET_NA",
        "NAT":"NAT_mex"
      }
    },
    {
      "id":"ID_CEC-21-3516|ST_1|CODE_09011|SX_M|RISK_3|AGE_23|SES_2|SCO_3|CD4_1|DRUG_1|MET_NA|APP_1|RES_1|REC_0|VEN_1|CL_1010|NAT_mex|2021-05-03",
      "cluster":752,
      "patient_attributes":{
        "ehars_uid":"ID_CEC-21-3516|ST_1|CODE_09011|SX_M|RISK_3|AGE_23|SES_2|SCO_3|CD4_1|DRUG_1|MET_NA|APP_1|RES_1|REC_0|VEN_1|CL_1010|NAT_mex|2021-05-03",
        "ST":"ST_1",
        "RISK":"RISK_3",
        "MET":"MET_NA",
        "NAT":"NAT_mex"
      }
    },
    {
      "id":"ID_CEC-22-8741|ST_1|CODE_09005|SX_FT|RISK_NA|AGE_23|SES_NA|SCO_NA|CD4_1|DRUG_NA|MET_NA|APP_NA|RES_1|REC_0|VEN_NA|CL_1010|NAT_NA|2022-08-24",
      "cluster":752,
      "patient_attributes":{
        "ehars_uid":"ID_CEC-22-8741|ST_1|CODE_09005|SX_FT|RISK_NA|AGE_23|SES_NA|SCO_NA|CD4_1|DRUG_NA|MET_NA|APP_NA|RES_1|REC_0|VEN_NA|CL_1010|NAT_NA|2022-08-24",
        "ST":"ST_1",
        "RISK":"RISK_NA",
        "MET":"MET_NA",
        "NAT":"NAT_NA"
      }
    },
    {
      "id":"ID_CEC-21-3543|ST_2|CODE_15057|SX_M|RISK_3|AGE_32|SES_2|SCO_2|CD4_1|DRUG_1|MET_NA|APP_0|RES_1|REC_0|VEN_0|CL_1011|NAT_mex|2021-05-06",
      "cluster":753,
      "patient_attributes":{
        "ehars_uid":"ID_CEC-21-3543|ST_2|CODE_15057|SX_M|RISK_3|AGE_32|SES_2|SCO_2|CD4_1|DRUG_1|MET_NA|APP_0|RES_1|REC_0|VEN_0|CL_1011|NAT_mex|2021-05-06",
        "ST":"ST_2",
        "RISK":"RISK_3",
        "MET":"MET_NA",
        "NAT":"NAT_mex"
      }
    },
    {
      "id":"ID_CEC-22-8798|ST_2|CODE_15099|SX_M|RISK_3|AGE_35|SES_1|SCO_1|CD4_1|DRUG_0|MET_NA|APP_0|RES_1|REC_0|VEN_0|CL_1011|NAT_mex|2022-08-30",
      "cluster":753,
      "patient_attributes":{
        "ehars_uid":"ID_CEC-22-8798|ST_2|CODE_15099|SX_M|RISK_3|AGE_35|SES_1|SCO_1|CD4_1|DRUG_0|MET_NA|APP_0|RES_1|REC_0|VEN_0|CL_1011|NAT_mex|2022-08-30",
        "ST":"ST_2",
        "RISK":"RISK_3",
        "MET":"MET_NA",
        "NAT":"NAT_mex"
      }
    },
    {
      "id":"ID_CEC-21-3552|ST_2|CODE_15029|SX_M|RISK_3|AGE_20|SES_2|SCO_2|CD4_2|DRUG_0|MET_NA|APP_1|RES_2|REC_0|VEN_1|CL_1012|NAT_mex|2021-05-06",
      "cluster":754,
      "patient_attributes":{
        "ehars_uid":"ID_CEC-21-3552|ST_2|CODE_15029|SX_M|RISK_3|AGE_20|SES_2|SCO_2|CD4_2|DRUG_0|MET_NA|APP_1|RES_2|REC_0|VEN_1|CL_1012|NAT_mex|2021-05-06",
        "ST":"ST_2",
        "RISK":"RISK_3",
        "MET":"MET_NA",
        "NAT":"NAT_mex"
      }
    },
    {
      "id":"ID_CEC-21-5849|ST_2|CODE_15022|SX_M|RISK_3|AGE_20|SES_2|SCO_3|CD4_2|DRUG_0|MET_NA|APP_1|RES_2|REC_0|VEN_1|CL_1012|NAT_mex|2021-12-07",
      "cluster":754,
      "patient_attributes":{
        "ehars_uid":"ID_CEC-21-5849|ST_2|CODE_15022|SX_M|RISK_3|AGE_20|SES_2|SCO_3|CD4_2|DRUG_0|MET_NA|APP_1|RES_2|REC_0|VEN_1|CL_1012|NAT_mex|2021-12-07",
        "ST":"ST_2",
        "RISK":"RISK_3",
        "MET":"MET_NA",
        "NAT":"NAT_mex"
      }
    },
    {
      "id":"ID_CEC-21-3563|ST_1|CODE_09010|SX_M|RISK_3|AGE_23|SES_2|SCO_2|CD4_2|DRUG_0|MET_NA|APP_0|RES_1|REC_1|VEN_0|CL_1014|NAT_mex|2021-05-06",
      "cluster":755,
      "patient_attributes":{
        "ehars_uid":"ID_CEC-21-3563|ST_1|CODE_09010|SX_M|RISK_3|AGE_23|SES_2|SCO_2|CD4_2|DRUG_0|MET_NA|APP_0|RES_1|REC_1|VEN_0|CL_1014|NAT_mex|2021-05-06",
        "ST":"ST_1",
        "RISK":"RISK_3",
        "MET":"MET_NA",
        "NAT":"NAT_mex"
      }
    },
    {
      "id":"ID_CEC-21-3713|ST_1|CODE_09015|SX_M|RISK_3|AGE_25|SES_2|SCO_1|CD4_1|DRUG_1|MET_NA|APP_1|RES_1|REC_0|VEN_0|CL_1014|NAT_mex|2021-05-20",
      "cluster":755,
      "patient_attributes":{
        "ehars_uid":"ID_CEC-21-3713|ST_1|CODE_09015|SX_M|RISK_3|AGE_25|SES_2|SCO_1|CD4_1|DRUG_1|MET_NA|APP_1|RES_1|REC_0|VEN_0|CL_1014|NAT_mex|2021-05-20",
        "ST":"ST_1",
        "RISK":"RISK_3",
        "MET":"MET_NA",
        "NAT":"NAT_mex"
      }
    },
    {
      "id":"ID_CEC-21-3579|ST_2|CODE_15031|SX_M|RISK_3|AGE_36|SES_2|SCO_2|CD4_1|DRUG_0|MET_NA|APP_1|RES_1|REC_0|VEN_0|CL_89|NAT_mex|2021-05-07",
      "cluster":756,
      "patient_attributes":{
        "ehars_uid":"ID_CEC-21-3579|ST_2|CODE_15031|SX_M|RISK_3|AGE_36|SES_2|SCO_2|CD4_1|DRUG_0|MET_NA|APP_1|RES_1|REC_0|VEN_0|CL_89|NAT_mex|2021-05-07",
        "ST":"ST_2",
        "RISK":"RISK_3",
        "MET":"MET_NA",
        "NAT":"NAT_mex"
      }
    },
    {
      "id":"ID_CEC-22-7317|ST_1|CODE_09006|SX_M|RISK_2|AGE_34|SES_1|SCO_2|CD4_1|DRUG_0|MET_NA|APP_0|RES_1|REC_0|VEN_1|CL_89|NAT_mex|2022-04-28",
      "cluster":756,
      "patient_attributes":{
        "ehars_uid":"ID_CEC-22-7317|ST_1|CODE_09006|SX_M|RISK_2|AGE_34|SES_1|SCO_2|CD4_1|DRUG_0|MET_NA|APP_0|RES_1|REC_0|VEN_1|CL_89|NAT_mex|2022-04-28",
        "ST":"ST_1",
        "RISK":"RISK_2",
        "MET":"MET_NA",
        "NAT":"NAT_mex"
      }
    },
    {
      "id":"ID_CEC-21-3629|ST_1|CODE_09007|SX_FT|RISK_4|AGE_29|SES_2|SCO_3|CD4_2|DRUG_1|MET_NA|APP_NA|RES_1|REC_0|VEN_NA|CL_1276|NAT_mex|2021-05-13",
      "cluster":757,
      "patient_attributes":{
        "ehars_uid":"ID_CEC-21-3629|ST_1|CODE_09007|SX_FT|RISK_4|AGE_29|SES_2|SCO_3|CD4_2|DRUG_1|MET_NA|APP_NA|RES_1|REC_0|VEN_NA|CL_1276|NAT_mex|2021-05-13",
        "ST":"ST_1",
        "RISK":"RISK_4",
        "MET":"MET_NA",
        "NAT":"NAT_mex"
      }
    },
    {
      "id":"ID_CEC-22-9512|ST_2|CODE_15104|SX_FT|RISK_NA|AGE_41|SES_NA|SCO_NA|CD4_1|DRUG_NA|MET_NA|APP_NA|RES_1|REC_0|VEN_NA|CL_1276|NAT_NA|2022-11-07",
      "cluster":757,
      "patient_attributes":{
        "ehars_uid":"ID_CEC-22-9512|ST_2|CODE_15104|SX_FT|RISK_NA|AGE_41|SES_NA|SCO_NA|CD4_1|DRUG_NA|MET_NA|APP_NA|RES_1|REC_0|VEN_NA|CL_1276|NAT_NA|2022-11-07",
        "ST":"ST_2",
        "RISK":"RISK_NA",
        "MET":"MET_NA",
        "NAT":"NAT_NA"
      }
    },
    {
      "id":"ID_CEC-21-3639|ST_2|CODE_15025|SX_M|RISK_2|AGE_18|SES_2|SCO_2|CD4_2|DRUG_1|MET_NA|APP_1|RES_1|REC_1|VEN_0|CL_NA|NAT_mex|2021-05-13",
      "cluster":758,
      "patient_attributes":{
        "ehars_uid":"ID_CEC-21-3639|ST_2|CODE_15025|SX_M|RISK_2|AGE_18|SES_2|SCO_2|CD4_2|DRUG_1|MET_NA|APP_1|RES_1|REC_1|VEN_0|CL_NA|NAT_mex|2021-05-13",
        "ST":"ST_2",
        "RISK":"RISK_2",
        "MET":"MET_NA",
        "NAT":"NAT_mex"
      }
    },
    {
      "id":"ID_CEC-22-8368|ST_1|CODE_09005|SX_M|RISK_3|AGE_32|SES_2|SCO_3|CD4_2|DRUG_1|MET_NA|APP_0|RES_1|REC_1|VEN_0|CL_NA|NAT_mex|2022-07-19",
      "cluster":758,
      "patient_attributes":{
        "ehars_uid":"ID_CEC-22-8368|ST_1|CODE_09005|SX_M|RISK_3|AGE_32|SES_2|SCO_3|CD4_2|DRUG_1|MET_NA|APP_0|RES_1|REC_1|VEN_0|CL_NA|NAT_mex|2022-07-19",
        "ST":"ST_1",
        "RISK":"RISK_3",
        "MET":"MET_NA",
        "NAT":"NAT_mex"
      }
    },
    {
      "id":"ID_CEC-21-3660|ST_1|CODE_09004|SX_M|RISK_3|AGE_25|SES_2|SCO_2|CD4_2|DRUG_0|MET_NA|APP_1|RES_2|REC_1|VEN_1|CL_479|NAT_mex|2021-05-18",
      "cluster":759,
      "patient_attributes":{
        "ehars_uid":"ID_CEC-21-3660|ST_1|CODE_09004|SX_M|RISK_3|AGE_25|SES_2|SCO_2|CD4_2|DRUG_0|MET_NA|APP_1|RES_2|REC_1|VEN_1|CL_479|NAT_mex|2021-05-18",
        "ST":"ST_1",
        "RISK":"RISK_3",
        "MET":"MET_NA",
        "NAT":"NAT_mex"
      }
    },
    {
      "id":"ID_CEC-22-7224|ST_1|CODE_09016|SX_M|RISK_3|AGE_38|SES_2|SCO_3|CD4_3|DRUG_0|MET_NA|APP_1|RES_1|REC_1|VEN_0|CL_479|NAT_mex|2022-04-21",
      "cluster":759,
      "patient_attributes":{
        "ehars_uid":"ID_CEC-22-7224|ST_1|CODE_09016|SX_M|RISK_3|AGE_38|SES_2|SCO_3|CD4_3|DRUG_0|MET_NA|APP_1|RES_1|REC_1|VEN_0|CL_479|NAT_mex|2022-04-21",
        "ST":"ST_1",
        "RISK":"RISK_3",
        "MET":"MET_NA",
        "NAT":"NAT_mex"
      }
    },
    {
      "id":"ID_CEC-21-3664|ST_1|CODE_09010|SX_M|RISK_3|AGE_23|SES_1|SCO_2|CD4_2|DRUG_1|MET_NA|APP_0|RES_1|REC_1|VEN_0|CL_1017|NAT_mex|2021-05-18",
      "cluster":760,
      "patient_attributes":{
        "ehars_uid":"ID_CEC-21-3664|ST_1|CODE_09010|SX_M|RISK_3|AGE_23|SES_1|SCO_2|CD4_2|DRUG_1|MET_NA|APP_0|RES_1|REC_1|VEN_0|CL_1017|NAT_mex|2021-05-18",
        "ST":"ST_1",
        "RISK":"RISK_3",
        "MET":"MET_NA",
        "NAT":"NAT_mex"
      }
    },
    {
      "id":"ID_CEC-22-8538|ST_1|CODE_09012|SX_M|RISK_3|AGE_21|SES_2|SCO_2|CD4_1|DRUG_1|MET_NA|APP_1|RES_1|REC_0|VEN_0|CL_1017|NAT_mex|2022-08-09",
      "cluster":760,
      "patient_attributes":{
        "ehars_uid":"ID_CEC-22-8538|ST_1|CODE_09012|SX_M|RISK_3|AGE_21|SES_2|SCO_2|CD4_1|DRUG_1|MET_NA|APP_1|RES_1|REC_0|VEN_0|CL_1017|NAT_mex|2022-08-09",
        "ST":"ST_1",
        "RISK":"RISK_3",
        "MET":"MET_NA",
        "NAT":"NAT_mex"
      }
    },
    {
      "id":"ID_CEC-21-3669|ST_2|CODE_15057|SX_M|RISK_3|AGE_23|SES_2|SCO_2|CD4_1|DRUG_0|MET_NA|APP_0|RES_1|REC_0|VEN_0|CL_1018|NAT_mex|2021-05-18",
      "cluster":761,
      "patient_attributes":{
        "ehars_uid":"ID_CEC-21-3669|ST_2|CODE_15057|SX_M|RISK_3|AGE_23|SES_2|SCO_2|CD4_1|DRUG_0|MET_NA|APP_0|RES_1|REC_0|VEN_0|CL_1018|NAT_mex|2021-05-18",
        "ST":"ST_2",
        "RISK":"RISK_3",
        "MET":"MET_NA",
        "NAT":"NAT_mex"
      }
    },
    {
      "id":"ID_CEC-21-3670|ST_2|CODE_15057|SX_M|RISK_3|AGE_25|SES_2|SCO_3|CD4_2|DRUG_1|MET_NA|APP_0|RES_1|REC_0|VEN_0|CL_1018|NAT_mex|2021-05-18",
      "cluster":761,
      "patient_attributes":{
        "ehars_uid":"ID_CEC-21-3670|ST_2|CODE_15057|SX_M|RISK_3|AGE_25|SES_2|SCO_3|CD4_2|DRUG_1|MET_NA|APP_0|RES_1|REC_0|VEN_0|CL_1018|NAT_mex|2021-05-18",
        "ST":"ST_2",
        "RISK":"RISK_3",
        "MET":"MET_NA",
        "NAT":"NAT_mex"
      }
    },
    {
      "id":"ID_CEC-21-3695|ST_1|CODE_09015|SX_M|RISK_3|AGE_27|SES_1|SCO_3|CD4_2|DRUG_0|MET_NA|APP_1|RES_2|REC_0|VEN_0|CL_1021|NAT_mex|2021-05-19",
      "cluster":762,
      "patient_attributes":{
        "ehars_uid":"ID_CEC-21-3695|ST_1|CODE_09015|SX_M|RISK_3|AGE_27|SES_1|SCO_3|CD4_2|DRUG_0|MET_NA|APP_1|RES_2|REC_0|VEN_0|CL_1021|NAT_mex|2021-05-19",
        "ST":"ST_1",
        "RISK":"RISK_3",
        "MET":"MET_NA",
        "NAT":"NAT_mex"
      }
    },
    {
      "id":"ID_CEC-22-8875|ST_1|CODE_07106|SX_M|RISK_3|AGE_39|SES_2|SCO_3|CD4_2|DRUG_1|MET_NA|APP_0|RES_2|REC_0|VEN_0|CL_1021|NAT_mex|2022-09-05",
      "cluster":762,
      "patient_attributes":{
        "ehars_uid":"ID_CEC-22-8875|ST_1|CODE_07106|SX_M|RISK_3|AGE_39|SES_2|SCO_3|CD4_2|DRUG_1|MET_NA|APP_0|RES_2|REC_0|VEN_0|CL_1021|NAT_mex|2022-09-05",
        "ST":"ST_1",
        "RISK":"RISK_3",
        "MET":"MET_NA",
        "NAT":"NAT_mex"
      }
    },
    {
      "id":"ID_CEC-21-3720|ST_1|CODE_09015|SX_M|RISK_3|AGE_29|SES_2|SCO_3|CD4_2|DRUG_1|MET_NA|APP_1|RES_1|REC_0|VEN_0|CL_1022|NAT_mex|2021-05-20",
      "cluster":763,
      "patient_attributes":{
        "ehars_uid":"ID_CEC-21-3720|ST_1|CODE_09015|SX_M|RISK_3|AGE_29|SES_2|SCO_3|CD4_2|DRUG_1|MET_NA|APP_1|RES_1|REC_0|VEN_0|CL_1022|NAT_mex|2021-05-20",
        "ST":"ST_1",
        "RISK":"RISK_3",
        "MET":"MET_NA",
        "NAT":"NAT_mex"
      }
    },
    {
      "id":"ID_CEC-22-9089|ST_1|CODE_09002|SX_M|RISK_3|AGE_31|SES_1|SCO_3|CD4_2|DRUG_1|MET_NA|APP_1|RES_1|REC_0|VEN_0|CL_1022|NAT_mex|2022-09-26",
      "cluster":763,
      "patient_attributes":{
        "ehars_uid":"ID_CEC-22-9089|ST_1|CODE_09002|SX_M|RISK_3|AGE_31|SES_1|SCO_3|CD4_2|DRUG_1|MET_NA|APP_1|RES_1|REC_0|VEN_0|CL_1022|NAT_mex|2022-09-26",
        "ST":"ST_1",
        "RISK":"RISK_3",
        "MET":"MET_NA",
        "NAT":"NAT_mex"
      }
    },
    {
      "id":"ID_CEC-21-3732|ST_1|CODE_09013|SX_M|RISK_3|AGE_24|SES_2|SCO_3|CD4_2|DRUG_0|MET_NA|APP_0|RES_1|REC_0|VEN_0|CL_68|NAT_mex|2021-05-21",
      "cluster":764,
      "patient_attributes":{
        "ehars_uid":"ID_CEC-21-3732|ST_1|CODE_09013|SX_M|RISK_3|AGE_24|SES_2|SCO_3|CD4_2|DRUG_0|MET_NA|APP_0|RES_1|REC_0|VEN_0|CL_68|NAT_mex|2021-05-21",
        "ST":"ST_1",
        "RISK":"RISK_3",
        "MET":"MET_NA",
        "NAT":"NAT_mex"
      }
    },
    {
      "id":"ID_CEC-22-9070|ST_1|CODE_09013|SX_M|RISK_3|AGE_41|SES_2|SCO_3|CD4_1|DRUG_1|MET_NA|APP_1|RES_1|REC_0|VEN_1|CL_68|NAT_mex|2022-09-26",
      "cluster":764,
      "patient_attributes":{
        "ehars_uid":"ID_CEC-22-9070|ST_1|CODE_09013|SX_M|RISK_3|AGE_41|SES_2|SCO_3|CD4_1|DRUG_1|MET_NA|APP_1|RES_1|REC_0|VEN_1|CL_68|NAT_mex|2022-09-26",
        "ST":"ST_1",
        "RISK":"RISK_3",
        "MET":"MET_NA",
        "NAT":"NAT_mex"
      }
    },
    {
      "id":"ID_CEC-21-3736|ST_1|CODE_09014|SX_M|RISK_3|AGE_29|SES_2|SCO_2|CD4_1|DRUG_1|MET_NA|APP_0|RES_1|REC_0|VEN_0|CL_512|NAT_mex|2021-05-21",
      "cluster":765,
      "patient_attributes":{
        "ehars_uid":"ID_CEC-21-3736|ST_1|CODE_09014|SX_M|RISK_3|AGE_29|SES_2|SCO_2|CD4_1|DRUG_1|MET_NA|APP_0|RES_1|REC_0|VEN_0|CL_512|NAT_mex|2021-05-21",
        "ST":"ST_1",
        "RISK":"RISK_3",
        "MET":"MET_NA",
        "NAT":"NAT_mex"
      }
    },
    {
      "id":"ID_CEC-21-5816|ST_1|CODE_09006|SX_M|RISK_3|AGE_31|SES_2|SCO_3|CD4_1|DRUG_1|MET_NA|APP_1|RES_1|REC_0|VEN_1|CL_512|NAT_mex|2021-12-06",
      "cluster":765,
      "patient_attributes":{
        "ehars_uid":"ID_CEC-21-5816|ST_1|CODE_09006|SX_M|RISK_3|AGE_31|SES_2|SCO_3|CD4_1|DRUG_1|MET_NA|APP_1|RES_1|REC_0|VEN_1|CL_512|NAT_mex|2021-12-06",
        "ST":"ST_1",
        "RISK":"RISK_3",
        "MET":"MET_NA",
        "NAT":"NAT_mex"
      }
    },
    {
      "id":"ID_CEC-21-3740|ST_2|CODE_15104|SX_M|RISK_3|AGE_25|SES_1|SCO_2|CD4_1|DRUG_0|MET_NA|APP_1|RES_1|REC_0|VEN_NA|CL_1278|NAT_mex|2021-05-21",
      "cluster":766,
      "patient_attributes":{
        "ehars_uid":"ID_CEC-21-3740|ST_2|CODE_15104|SX_M|RISK_3|AGE_25|SES_1|SCO_2|CD4_1|DRUG_0|MET_NA|APP_1|RES_1|REC_0|VEN_NA|CL_1278|NAT_mex|2021-05-21",
        "ST":"ST_2",
        "RISK":"RISK_3",
        "MET":"MET_NA",
        "NAT":"NAT_mex"
      }
    },
    {
      "id":"ID_CEC-22-9750|ST_2|CODE_15057|SX_M|RISK_3|AGE_24|SES_2|SCO_2|CD4_2|DRUG_1|MET_NA|APP_0|RES_1|REC_0|VEN_0|CL_1278|NAT_mex|2022-12-05",
      "cluster":766,
      "patient_attributes":{
        "ehars_uid":"ID_CEC-22-9750|ST_2|CODE_15057|SX_M|RISK_3|AGE_24|SES_2|SCO_2|CD4_2|DRUG_1|MET_NA|APP_0|RES_1|REC_0|VEN_0|CL_1278|NAT_mex|2022-12-05",
        "ST":"ST_2",
        "RISK":"RISK_3",
        "MET":"MET_NA",
        "NAT":"NAT_mex"
      }
    },
    {
      "id":"ID_CEC-21-3771|ST_1|CODE_09005|SX_M|RISK_3|AGE_25|SES_2|SCO_2|CD4_1|DRUG_1|MET_NA|APP_1|RES_1|REC_0|VEN_1|CL_1024|NAT_mex|2021-05-25",
      "cluster":767,
      "patient_attributes":{
        "ehars_uid":"ID_CEC-21-3771|ST_1|CODE_09005|SX_M|RISK_3|AGE_25|SES_2|SCO_2|CD4_1|DRUG_1|MET_NA|APP_1|RES_1|REC_0|VEN_1|CL_1024|NAT_mex|2021-05-25",
        "ST":"ST_1",
        "RISK":"RISK_3",
        "MET":"MET_NA",
        "NAT":"NAT_mex"
      }
    },
    {
      "id":"ID_CEC-22-7064|ST_1|CODE_09016|SX_M|RISK_3|AGE_32|SES_2|SCO_3|CD4_2|DRUG_1|MET_1|APP_0|RES_1|REC_0|VEN_0|CL_1024|NAT_mex|2022-04-05",
      "cluster":767,
      "patient_attributes":{
        "ehars_uid":"ID_CEC-22-7064|ST_1|CODE_09016|SX_M|RISK_3|AGE_32|SES_2|SCO_3|CD4_2|DRUG_1|MET_1|APP_0|RES_1|REC_0|VEN_0|CL_1024|NAT_mex|2022-04-05",
        "ST":"ST_1",
        "RISK":"RISK_3",
        "MET":"MET_1",
        "NAT":"NAT_mex"
      }
    },
    {
      "id":"ID_CEC-21-3779|ST_1|CODE_07106|SX_M|RISK_3|AGE_25|SES_2|SCO_2|CD4_3|DRUG_0|MET_NA|APP_1|RES_1|REC_1|VEN_1|CL_1025|NAT_mex|2021-05-25",
      "cluster":768,
      "patient_attributes":{
        "ehars_uid":"ID_CEC-21-3779|ST_1|CODE_07106|SX_M|RISK_3|AGE_25|SES_2|SCO_2|CD4_3|DRUG_0|MET_NA|APP_1|RES_1|REC_1|VEN_1|CL_1025|NAT_mex|2021-05-25",
        "ST":"ST_1",
        "RISK":"RISK_3",
        "MET":"MET_NA",
        "NAT":"NAT_mex"
      }
    },
    {
      "id":"ID_CEC-22-7014|ST_2|CODE_15033|SX_M|RISK_NA|AGE_30|SES_NA|SCO_NA|CD4_2|DRUG_NA|MET_NA|APP_NA|RES_1|REC_0|VEN_NA|CL_1025|NAT_NA|2022-03-31",
      "cluster":768,
      "patient_attributes":{
        "ehars_uid":"ID_CEC-22-7014|ST_2|CODE_15033|SX_M|RISK_NA|AGE_30|SES_NA|SCO_NA|CD4_2|DRUG_NA|MET_NA|APP_NA|RES_1|REC_0|VEN_NA|CL_1025|NAT_NA|2022-03-31",
        "ST":"ST_2",
        "RISK":"RISK_NA",
        "MET":"MET_NA",
        "NAT":"NAT_NA"
      }
    },
    {
      "id":"ID_CEC-21-3804|ST_1|CODE_09005|SX_M|RISK_3|AGE_54|SES_2|SCO_2|CD4_2|DRUG_0|MET_NA|APP_0|RES_2|REC_0|VEN_0|CL_1027|NAT_mex|2021-05-27",
      "cluster":769,
      "patient_attributes":{
        "ehars_uid":"ID_CEC-21-3804|ST_1|CODE_09005|SX_M|RISK_3|AGE_54|SES_2|SCO_2|CD4_2|DRUG_0|MET_NA|APP_0|RES_2|REC_0|VEN_0|CL_1027|NAT_mex|2021-05-27",
        "ST":"ST_1",
        "RISK":"RISK_3",
        "MET":"MET_NA",
        "NAT":"NAT_mex"
      }
    },
    {
      "id":"ID_CEC-21-5250|ST_2|CODE_15033|SX_M|RISK_3|AGE_30|SES_2|SCO_3|CD4_2|DRUG_1|MET_NA|APP_1|RES_1|REC_0|VEN_1|CL_1027|NAT_mex|2021-10-18",
      "cluster":769,
      "patient_attributes":{
        "ehars_uid":"ID_CEC-21-5250|ST_2|CODE_15033|SX_M|RISK_3|AGE_30|SES_2|SCO_3|CD4_2|DRUG_1|MET_NA|APP_1|RES_1|REC_0|VEN_1|CL_1027|NAT_mex|2021-10-18",
        "ST":"ST_2",
        "RISK":"RISK_3",
        "MET":"MET_NA",
        "NAT":"NAT_mex"
      }
    },
    {
      "id":"ID_CEC-21-3814|ST_1|CODE_09015|SX_M|RISK_3|AGE_31|SES_1|SCO_3|CD4_2|DRUG_0|MET_NA|APP_1|RES_2|REC_0|VEN_0|CL_1028|NAT_mex|2021-05-31",
      "cluster":770,
      "patient_attributes":{
        "ehars_uid":"ID_CEC-21-3814|ST_1|CODE_09015|SX_M|RISK_3|AGE_31|SES_1|SCO_3|CD4_2|DRUG_0|MET_NA|APP_1|RES_2|REC_0|VEN_0|CL_1028|NAT_mex|2021-05-31",
        "ST":"ST_1",
        "RISK":"RISK_3",
        "MET":"MET_NA",
        "NAT":"NAT_mex"
      }
    },
    {
      "id":"ID_CEC-21-4173|ST_1|CODE_09015|SX_M|RISK_3|AGE_34|SES_2|SCO_3|CD4_3|DRUG_0|MET_NA|APP_0|RES_2|REC_0|VEN_0|CL_1028|NAT_eua|2021-07-01",
      "cluster":770,
      "patient_attributes":{
        "ehars_uid":"ID_CEC-21-4173|ST_1|CODE_09015|SX_M|RISK_3|AGE_34|SES_2|SCO_3|CD4_3|DRUG_0|MET_NA|APP_0|RES_2|REC_0|VEN_0|CL_1028|NAT_eua|2021-07-01",
        "ST":"ST_1",
        "RISK":"RISK_3",
        "MET":"MET_NA",
        "NAT":"NAT_eua"
      }
    },
    {
      "id":"ID_CEC-21-3827|ST_2|CODE_15121|SX_M|RISK_3|AGE_41|SES_1|SCO_2|CD4_1|DRUG_0|MET_NA|APP_1|RES_1|REC_0|VEN_0|CL_1029|NAT_mex|2021-06-01",
      "cluster":771,
      "patient_attributes":{
        "ehars_uid":"ID_CEC-21-3827|ST_2|CODE_15121|SX_M|RISK_3|AGE_41|SES_1|SCO_2|CD4_1|DRUG_0|MET_NA|APP_1|RES_1|REC_0|VEN_0|CL_1029|NAT_mex|2021-06-01",
        "ST":"ST_2",
        "RISK":"RISK_3",
        "MET":"MET_NA",
        "NAT":"NAT_mex"
      }
    },
    {
      "id":"ID_CEC-22-8925|ST_2|CODE_15121|SX_M|RISK_3|AGE_23|SES_1|SCO_2|CD4_1|DRUG_0|MET_NA|APP_1|RES_1|REC_0|VEN_1|CL_1029|NAT_mex|2022-09-08",
      "cluster":771,
      "patient_attributes":{
        "ehars_uid":"ID_CEC-22-8925|ST_2|CODE_15121|SX_M|RISK_3|AGE_23|SES_1|SCO_2|CD4_1|DRUG_0|MET_NA|APP_1|RES_1|REC_0|VEN_1|CL_1029|NAT_mex|2022-09-08",
        "ST":"ST_2",
        "RISK":"RISK_3",
        "MET":"MET_NA",
        "NAT":"NAT_mex"
      }
    },
    {
      "id":"ID_CEC-21-3836|ST_1|CODE_09007|SX_M|RISK_3|AGE_30|SES_2|SCO_2|CD4_2|DRUG_1|MET_NA|APP_1|RES_1|REC_0|VEN_0|CL_1030|NAT_mex|2021-06-01",
      "cluster":772,
      "patient_attributes":{
        "ehars_uid":"ID_CEC-21-3836|ST_1|CODE_09007|SX_M|RISK_3|AGE_30|SES_2|SCO_2|CD4_2|DRUG_1|MET_NA|APP_1|RES_1|REC_0|VEN_0|CL_1030|NAT_mex|2021-06-01",
        "ST":"ST_1",
        "RISK":"RISK_3",
        "MET":"MET_NA",
        "NAT":"NAT_mex"
      }
    },
    {
      "id":"ID_CEC-21-3837|ST_2|CODE_15058|SX_M|RISK_3|AGE_41|SES_2|SCO_3|CD4_1|DRUG_0|MET_NA|APP_1|RES_1|REC_0|VEN_0|CL_1030|NAT_mex|2021-06-01",
      "cluster":772,
      "patient_attributes":{
        "ehars_uid":"ID_CEC-21-3837|ST_2|CODE_15058|SX_M|RISK_3|AGE_41|SES_2|SCO_3|CD4_1|DRUG_0|MET_NA|APP_1|RES_1|REC_0|VEN_0|CL_1030|NAT_mex|2021-06-01",
        "ST":"ST_2",
        "RISK":"RISK_3",
        "MET":"MET_NA",
        "NAT":"NAT_mex"
      }
    },
    {
      "id":"ID_CEC-21-3842|ST_1|CODE_09014|SX_M|RISK_3|AGE_29|SES_2|SCO_3|CD4_1|DRUG_1|MET_NA|APP_0|RES_1|REC_0|VEN_0|CL_1031|NAT_mex|2021-06-02",
      "cluster":773,
      "patient_attributes":{
        "ehars_uid":"ID_CEC-21-3842|ST_1|CODE_09014|SX_M|RISK_3|AGE_29|SES_2|SCO_3|CD4_1|DRUG_1|MET_NA|APP_0|RES_1|REC_0|VEN_0|CL_1031|NAT_mex|2021-06-02",
        "ST":"ST_1",
        "RISK":"RISK_3",
        "MET":"MET_NA",
        "NAT":"NAT_mex"
      }
    },
    {
      "id":"ID_CEC-21-4381|ST_1|CODE_09015|SX_M|RISK_3|AGE_19|SES_2|SCO_2|CD4_1|DRUG_0|MET_NA|APP_0|RES_1|REC_0|VEN_0|CL_1031|NAT_mex|2021-07-20",
      "cluster":773,
      "patient_attributes":{
        "ehars_uid":"ID_CEC-21-4381|ST_1|CODE_09015|SX_M|RISK_3|AGE_19|SES_2|SCO_2|CD4_1|DRUG_0|MET_NA|APP_0|RES_1|REC_0|VEN_0|CL_1031|NAT_mex|2021-07-20",
        "ST":"ST_1",
        "RISK":"RISK_3",
        "MET":"MET_NA",
        "NAT":"NAT_mex"
      }
    },
    {
      "id":"ID_CEC-21-3876|ST_1|CODE_09003|SX_M|RISK_3|AGE_26|SES_1|SCO_2|CD4_1|DRUG_0|MET_NA|APP_0|RES_1|REC_0|VEN_0|CL_1032|NAT_mex|2021-06-04",
      "cluster":774,
      "patient_attributes":{
        "ehars_uid":"ID_CEC-21-3876|ST_1|CODE_09003|SX_M|RISK_3|AGE_26|SES_1|SCO_2|CD4_1|DRUG_0|MET_NA|APP_0|RES_1|REC_0|VEN_0|CL_1032|NAT_mex|2021-06-04",
        "ST":"ST_1",
        "RISK":"RISK_3",
        "MET":"MET_NA",
        "NAT":"NAT_mex"
      }
    },
    {
      "id":"ID_CEC-21-4255|ST_1|CODE_09007|SX_M|RISK_3|AGE_32|SES_2|SCO_3|CD4_2|DRUG_0|MET_NA|APP_1|RES_1|REC_1|VEN_1|CL_1032|NAT_mex|2021-07-09",
      "cluster":774,
      "patient_attributes":{
        "ehars_uid":"ID_CEC-21-4255|ST_1|CODE_09007|SX_M|RISK_3|AGE_32|SES_2|SCO_3|CD4_2|DRUG_0|MET_NA|APP_1|RES_1|REC_1|VEN_1|CL_1032|NAT_mex|2021-07-09",
        "ST":"ST_1",
        "RISK":"RISK_3",
        "MET":"MET_NA",
        "NAT":"NAT_mex"
      }
    },
    {
      "id":"ID_CEC-21-3944|ST_2|CODE_15029|SX_M|RISK_3|AGE_21|SES_1|SCO_2|CD4_2|DRUG_0|MET_NA|APP_1|RES_6|REC_0|VEN_1|CL_460|NAT_mex|2021-06-10",
      "cluster":775,
      "patient_attributes":{
        "ehars_uid":"ID_CEC-21-3944|ST_2|CODE_15029|SX_M|RISK_3|AGE_21|SES_1|SCO_2|CD4_2|DRUG_0|MET_NA|APP_1|RES_6|REC_0|VEN_1|CL_460|NAT_mex|2021-06-10",
        "ST":"ST_2",
        "RISK":"RISK_3",
        "MET":"MET_NA",
        "NAT":"NAT_mex"
      }
    },
    {
      "id":"ID_CEC-22-8482|ST_2|CODE_15099|SX_M|RISK_3|AGE_44|SES_2|SCO_2|CD4_1|DRUG_0|MET_NA|APP_1|RES_6|REC_0|VEN_0|CL_460|NAT_mex|2022-08-04",
      "cluster":775,
      "patient_attributes":{
        "ehars_uid":"ID_CEC-22-8482|ST_2|CODE_15099|SX_M|RISK_3|AGE_44|SES_2|SCO_2|CD4_1|DRUG_0|MET_NA|APP_1|RES_6|REC_0|VEN_0|CL_460|NAT_mex|2022-08-04",
        "ST":"ST_2",
        "RISK":"RISK_3",
        "MET":"MET_NA",
        "NAT":"NAT_mex"
      }
    },
    {
      "id":"ID_CEC-21-3945|ST_1|CODE_09007|SX_M|RISK_3|AGE_29|SES_2|SCO_2|CD4_2|DRUG_1|MET_NA|APP_0|RES_1|REC_1|VEN_0|CL_1034|NAT_mex|2021-06-10",
      "cluster":776,
      "patient_attributes":{
        "ehars_uid":"ID_CEC-21-3945|ST_1|CODE_09007|SX_M|RISK_3|AGE_29|SES_2|SCO_2|CD4_2|DRUG_1|MET_NA|APP_0|RES_1|REC_1|VEN_0|CL_1034|NAT_mex|2021-06-10",
        "ST":"ST_1",
        "RISK":"RISK_3",
        "MET":"MET_NA",
        "NAT":"NAT_mex"
      }
    },
    {
      "id":"ID_CEC-21-3946|ST_1|CODE_09007|SX_M|RISK_3|AGE_29|SES_1|SCO_2|CD4_2|DRUG_0|MET_NA|APP_0|RES_1|REC_1|VEN_0|CL_1034|NAT_mex|2021-06-10",
      "cluster":776,
      "patient_attributes":{
        "ehars_uid":"ID_CEC-21-3946|ST_1|CODE_09007|SX_M|RISK_3|AGE_29|SES_1|SCO_2|CD4_2|DRUG_0|MET_NA|APP_0|RES_1|REC_1|VEN_0|CL_1034|NAT_mex|2021-06-10",
        "ST":"ST_1",
        "RISK":"RISK_3",
        "MET":"MET_NA",
        "NAT":"NAT_mex"
      }
    },
    {
      "id":"ID_CEC-21-3949|ST_1|CODE_09011|SX_M|RISK_3|AGE_28|SES_2|SCO_2|CD4_1|DRUG_1|MET_NA|APP_0|RES_1|REC_0|VEN_NA|CL_411|NAT_mex|2021-06-09",
      "cluster":777,
      "patient_attributes":{
        "ehars_uid":"ID_CEC-21-3949|ST_1|CODE_09011|SX_M|RISK_3|AGE_28|SES_2|SCO_2|CD4_1|DRUG_1|MET_NA|APP_0|RES_1|REC_0|VEN_NA|CL_411|NAT_mex|2021-06-09",
        "ST":"ST_1",
        "RISK":"RISK_3",
        "MET":"MET_NA",
        "NAT":"NAT_mex"
      }
    },
    {
      "id":"ID_CEC-21-4652|ST_2|CODE_15104|SX_M|RISK_3|AGE_22|SES_1|SCO_2|CD4_1|DRUG_0|MET_NA|APP_1|RES_1|REC_0|VEN_1|CL_411|NAT_mex|2021-08-23",
      "cluster":777,
      "patient_attributes":{
        "ehars_uid":"ID_CEC-21-4652|ST_2|CODE_15104|SX_M|RISK_3|AGE_22|SES_1|SCO_2|CD4_1|DRUG_0|MET_NA|APP_1|RES_1|REC_0|VEN_1|CL_411|NAT_mex|2021-08-23",
        "ST":"ST_2",
        "RISK":"RISK_3",
        "MET":"MET_NA",
        "NAT":"NAT_mex"
      }
    },
    {
      "id":"ID_CEC-21-3952|ST_1|CODE_09011|SX_M|RISK_3|AGE_23|SES_2|SCO_2|CD4_1|DRUG_1|MET_NA|APP_1|RES_1|REC_0|VEN_1|CL_1035|NAT_mex|2021-06-09",
      "cluster":778,
      "patient_attributes":{
        "ehars_uid":"ID_CEC-21-3952|ST_1|CODE_09011|SX_M|RISK_3|AGE_23|SES_2|SCO_2|CD4_1|DRUG_1|MET_NA|APP_1|RES_1|REC_0|VEN_1|CL_1035|NAT_mex|2021-06-09",
        "ST":"ST_1",
        "RISK":"RISK_3",
        "MET":"MET_NA",
        "NAT":"NAT_mex"
      }
    },
    {
      "id":"ID_CEC-22-8015|ST_1|CODE_09007|SX_M|RISK_3|AGE_24|SES_2|SCO_2|CD4_1|DRUG_1|MET_NA|APP_1|RES_1|REC_0|VEN_0|CL_1035|NAT_mex|2022-06-21",
      "cluster":778,
      "patient_attributes":{
        "ehars_uid":"ID_CEC-22-8015|ST_1|CODE_09007|SX_M|RISK_3|AGE_24|SES_2|SCO_2|CD4_1|DRUG_1|MET_NA|APP_1|RES_1|REC_0|VEN_0|CL_1035|NAT_mex|2022-06-21",
        "ST":"ST_1",
        "RISK":"RISK_3",
        "MET":"MET_NA",
        "NAT":"NAT_mex"
      }
    },
    {
      "id":"ID_CEC-21-3956|ST_1|CODE_09006|SX_M|RISK_3|AGE_36|SES_1|SCO_2|CD4_1|DRUG_1|MET_NA|APP_0|RES_2|REC_0|VEN_NA|CL_NA|NAT_col|2021-06-10",
      "cluster":779,
      "patient_attributes":{
        "ehars_uid":"ID_CEC-21-3956|ST_1|CODE_09006|SX_M|RISK_3|AGE_36|SES_1|SCO_2|CD4_1|DRUG_1|MET_NA|APP_0|RES_2|REC_0|VEN_NA|CL_NA|NAT_col|2021-06-10",
        "ST":"ST_1",
        "RISK":"RISK_3",
        "MET":"MET_NA",
        "NAT":"NAT_col"
      }
    },
    {
      "id":"ID_CEC-21-4197|ST_1|CODE_09007|SX_M|RISK_3|AGE_37|SES_2|SCO_2|CD4_2|DRUG_1|MET_NA|APP_NA|RES_2|REC_0|VEN_NA|CL_NA|NAT_mex|2021-07-05",
      "cluster":779,
      "patient_attributes":{
        "ehars_uid":"ID_CEC-21-4197|ST_1|CODE_09007|SX_M|RISK_3|AGE_37|SES_2|SCO_2|CD4_2|DRUG_1|MET_NA|APP_NA|RES_2|REC_0|VEN_NA|CL_NA|NAT_mex|2021-07-05",
        "ST":"ST_1",
        "RISK":"RISK_3",
        "MET":"MET_NA",
        "NAT":"NAT_mex"
      }
    },
    {
      "id":"ID_CEC-21-3967|ST_2|CODE_15033|SX_M|RISK_3|AGE_25|SES_1|SCO_2|CD4_2|DRUG_0|MET_NA|APP_1|RES_1|REC_0|VEN_0|CL_1279|NAT_mex|2021-06-11",
      "cluster":780,
      "patient_attributes":{
        "ehars_uid":"ID_CEC-21-3967|ST_2|CODE_15033|SX_M|RISK_3|AGE_25|SES_1|SCO_2|CD4_2|DRUG_0|MET_NA|APP_1|RES_1|REC_0|VEN_0|CL_1279|NAT_mex|2021-06-11",
        "ST":"ST_2",
        "RISK":"RISK_3",
        "MET":"MET_NA",
        "NAT":"NAT_mex"
      }
    },
    {
      "id":"ID_CEC-22-9542|ST_2|CODE_15033|SX_M|RISK_3|AGE_30|SES_1|SCO_3|CD4_1|DRUG_0|MET_NA|APP_1|RES_1|REC_0|VEN_1|CL_1279|NAT_mex|2022-11-09",
      "cluster":780,
      "patient_attributes":{
        "ehars_uid":"ID_CEC-22-9542|ST_2|CODE_15033|SX_M|RISK_3|AGE_30|SES_1|SCO_3|CD4_1|DRUG_0|MET_NA|APP_1|RES_1|REC_0|VEN_1|CL_1279|NAT_mex|2022-11-09",
        "ST":"ST_2",
        "RISK":"RISK_3",
        "MET":"MET_NA",
        "NAT":"NAT_mex"
      }
    },
    {
      "id":"ID_CEC-21-3974|ST_2|CODE_15104|SX_M|RISK_3|AGE_31|SES_2|SCO_3|CD4_1|DRUG_0|MET_NA|APP_0|RES_1|REC_0|VEN_0|CL_1037|NAT_mex|2021-06-14",
      "cluster":781,
      "patient_attributes":{
        "ehars_uid":"ID_CEC-21-3974|ST_2|CODE_15104|SX_M|RISK_3|AGE_31|SES_2|SCO_3|CD4_1|DRUG_0|MET_NA|APP_0|RES_1|REC_0|VEN_0|CL_1037|NAT_mex|2021-06-14",
        "ST":"ST_2",
        "RISK":"RISK_3",
        "MET":"MET_NA",
        "NAT":"NAT_mex"
      }
    },
    {
      "id":"ID_CEC-21-3986|ST_1|CODE_09005|SX_M|RISK_3|AGE_33|SES_2|SCO_2|CD4_2|DRUG_0|MET_NA|APP_0|RES_1|REC_0|VEN_0|CL_1037|NAT_mex|2021-06-15",
      "cluster":781,
      "patient_attributes":{
        "ehars_uid":"ID_CEC-21-3986|ST_1|CODE_09005|SX_M|RISK_3|AGE_33|SES_2|SCO_2|CD4_2|DRUG_0|MET_NA|APP_0|RES_1|REC_0|VEN_0|CL_1037|NAT_mex|2021-06-15",
        "ST":"ST_1",
        "RISK":"RISK_3",
        "MET":"MET_NA",
        "NAT":"NAT_mex"
      }
    },
    {
      "id":"ID_CEC-21-4009|ST_1|CODE_09010|SX_M|RISK_3|AGE_33|SES_1|SCO_2|CD4_1|DRUG_0|MET_NA|APP_0|RES_1|REC_0|VEN_0|CL_1038|NAT_mex|2021-06-16",
      "cluster":782,
      "patient_attributes":{
        "ehars_uid":"ID_CEC-21-4009|ST_1|CODE_09010|SX_M|RISK_3|AGE_33|SES_1|SCO_2|CD4_1|DRUG_0|MET_NA|APP_0|RES_1|REC_0|VEN_0|CL_1038|NAT_mex|2021-06-16",
        "ST":"ST_1",
        "RISK":"RISK_3",
        "MET":"MET_NA",
        "NAT":"NAT_mex"
      }
    },
    {
      "id":"ID_CEC-22-7017|ST_1|CODE_09010|SX_F|RISK_1|AGE_29|SES_1|SCO_2|CD4_2|DRUG_1|MET_NA|APP_0|RES_1|REC_0|VEN_0|CL_1038|NAT_mex|2022-03-31",
      "cluster":782,
      "patient_attributes":{
        "ehars_uid":"ID_CEC-22-7017|ST_1|CODE_09010|SX_F|RISK_1|AGE_29|SES_1|SCO_2|CD4_2|DRUG_1|MET_NA|APP_0|RES_1|REC_0|VEN_0|CL_1038|NAT_mex|2022-03-31",
        "ST":"ST_1",
        "RISK":"RISK_1",
        "MET":"MET_NA",
        "NAT":"NAT_mex"
      }
    },
    {
      "id":"ID_CEC-21-4143|ST_1|CODE_09016|SX_M|RISK_3|AGE_25|SES_2|SCO_2|CD4_2|DRUG_0|MET_NA|APP_1|RES_2|REC_1|VEN_1|CL_1039|NAT_mex|2021-06-29",
      "cluster":783,
      "patient_attributes":{
        "ehars_uid":"ID_CEC-21-4143|ST_1|CODE_09016|SX_M|RISK_3|AGE_25|SES_2|SCO_2|CD4_2|DRUG_0|MET_NA|APP_1|RES_2|REC_1|VEN_1|CL_1039|NAT_mex|2021-06-29",
        "ST":"ST_1",
        "RISK":"RISK_3",
        "MET":"MET_NA",
        "NAT":"NAT_mex"
      }
    },
    {
      "id":"ID_CEC-21-4035|ST_1|CODE_09016|SX_M|RISK_3|AGE_50|SES_2|SCO_3|CD4_2|DRUG_0|MET_NA|APP_1|RES_2|REC_0|VEN_0|CL_1039|NAT_mex|2021-06-18",
      "cluster":783,
      "patient_attributes":{
        "ehars_uid":"ID_CEC-21-4035|ST_1|CODE_09016|SX_M|RISK_3|AGE_50|SES_2|SCO_3|CD4_2|DRUG_0|MET_NA|APP_1|RES_2|REC_0|VEN_0|CL_1039|NAT_mex|2021-06-18",
        "ST":"ST_1",
        "RISK":"RISK_3",
        "MET":"MET_NA",
        "NAT":"NAT_mex"
      }
    },
    {
      "id":"ID_CEC-21-4050|ST_2|CODE_15081|SX_M|RISK_3|AGE_23|SES_2|SCO_2|CD4_2|DRUG_0|MET_NA|APP_1|RES_1|REC_0|VEN_0|CL_1041|NAT_mex|2021-06-21",
      "cluster":784,
      "patient_attributes":{
        "ehars_uid":"ID_CEC-21-4050|ST_2|CODE_15081|SX_M|RISK_3|AGE_23|SES_2|SCO_2|CD4_2|DRUG_0|MET_NA|APP_1|RES_1|REC_0|VEN_0|CL_1041|NAT_mex|2021-06-21",
        "ST":"ST_2",
        "RISK":"RISK_3",
        "MET":"MET_NA",
        "NAT":"NAT_mex"
      }
    },
    {
      "id":"ID_CEC-21-4231|ST_1|CODE_09008|SX_M|RISK_3|AGE_32|SES_1|SCO_2|CD4_1|DRUG_0|MET_NA|APP_1|RES_1|REC_0|VEN_0|CL_1041|NAT_mex|2021-07-07",
      "cluster":784,
      "patient_attributes":{
        "ehars_uid":"ID_CEC-21-4231|ST_1|CODE_09008|SX_M|RISK_3|AGE_32|SES_1|SCO_2|CD4_1|DRUG_0|MET_NA|APP_1|RES_1|REC_0|VEN_0|CL_1041|NAT_mex|2021-07-07",
        "ST":"ST_1",
        "RISK":"RISK_3",
        "MET":"MET_NA",
        "NAT":"NAT_mex"
      }
    },
    {
      "id":"ID_CEC-21-4054|ST_1|CODE_09015|SX_FT|RISK_NA|AGE_27|SES_NA|SCO_NA|CD4_2|DRUG_NA|MET_NA|APP_NA|RES_1|REC_1|VEN_NA|CL_NA|NAT_mex|2021-06-21",
      "cluster":785,
      "patient_attributes":{
        "ehars_uid":"ID_CEC-21-4054|ST_1|CODE_09015|SX_FT|RISK_NA|AGE_27|SES_NA|SCO_NA|CD4_2|DRUG_NA|MET_NA|APP_NA|RES_1|REC_1|VEN_NA|CL_NA|NAT_mex|2021-06-21",
        "ST":"ST_1",
        "RISK":"RISK_NA",
        "MET":"MET_NA",
        "NAT":"NAT_mex"
      }
    },
    {
      "id":"ID_CEC-22-7762|ST_2|CODE_15020|SX_M|RISK_2|AGE_58|SES_1|SCO_1|CD4_1|DRUG_0|MET_NA|APP_0|RES_1|REC_0|VEN_0|CL_NA|NAT_mex|2022-05-31",
      "cluster":785,
      "patient_attributes":{
        "ehars_uid":"ID_CEC-22-7762|ST_2|CODE_15020|SX_M|RISK_2|AGE_58|SES_1|SCO_1|CD4_1|DRUG_0|MET_NA|APP_0|RES_1|REC_0|VEN_0|CL_NA|NAT_mex|2022-05-31",
        "ST":"ST_2",
        "RISK":"RISK_2",
        "MET":"MET_NA",
        "NAT":"NAT_mex"
      }
    },
    {
      "id":"ID_CEC-21-5298|ST_1|CODE_07106|SX_M|RISK_3|AGE_22|SES_2|SCO_2|CD4_2|DRUG_1|MET_NA|APP_1|RES_1|REC_0|VEN_1|CL_1042|NAT_mex|2021-10-20",
      "cluster":786,
      "patient_attributes":{
        "ehars_uid":"ID_CEC-21-5298|ST_1|CODE_07106|SX_M|RISK_3|AGE_22|SES_2|SCO_2|CD4_2|DRUG_1|MET_NA|APP_1|RES_1|REC_0|VEN_1|CL_1042|NAT_mex|2021-10-20",
        "ST":"ST_1",
        "RISK":"RISK_3",
        "MET":"MET_NA",
        "NAT":"NAT_mex"
      }
    },
    {
      "id":"ID_CEC-21-4059|ST_2|CODE_15058|SX_M|RISK_3|AGE_24|SES_1|SCO_2|CD4_2|DRUG_1|MET_NA|APP_1|RES_2|REC_0|VEN_0|CL_1042|NAT_mex|2021-06-21",
      "cluster":786,
      "patient_attributes":{
        "ehars_uid":"ID_CEC-21-4059|ST_2|CODE_15058|SX_M|RISK_3|AGE_24|SES_1|SCO_2|CD4_2|DRUG_1|MET_NA|APP_1|RES_2|REC_0|VEN_0|CL_1042|NAT_mex|2021-06-21",
        "ST":"ST_2",
        "RISK":"RISK_3",
        "MET":"MET_NA",
        "NAT":"NAT_mex"
      }
    },
    {
      "id":"ID_CEC-21-4066|ST_1|CODE_07106|SX_M|RISK_NA|AGE_58|SES_2|SCO_1|CD4_1|DRUG_0|MET_NA|APP_0|RES_1|REC_0|VEN_0|CL_1043|NAT_mex|2021-06-22",
      "cluster":787,
      "patient_attributes":{
        "ehars_uid":"ID_CEC-21-4066|ST_1|CODE_07106|SX_M|RISK_NA|AGE_58|SES_2|SCO_1|CD4_1|DRUG_0|MET_NA|APP_0|RES_1|REC_0|VEN_0|CL_1043|NAT_mex|2021-06-22",
        "ST":"ST_1",
        "RISK":"RISK_NA",
        "MET":"MET_NA",
        "NAT":"NAT_mex"
      }
    },
    {
      "id":"ID_CEC-22-6738|ST_1|CODE_09013|SX_M|RISK_3|AGE_34|SES_1|SCO_2|CD4_1|DRUG_0|MET_NA|APP_1|RES_1|REC_0|VEN_0|CL_1043|NAT_mex|2022-03-10",
      "cluster":787,
      "patient_attributes":{
        "ehars_uid":"ID_CEC-22-6738|ST_1|CODE_09013|SX_M|RISK_3|AGE_34|SES_1|SCO_2|CD4_1|DRUG_0|MET_NA|APP_1|RES_1|REC_0|VEN_0|CL_1043|NAT_mex|2022-03-10",
        "ST":"ST_1",
        "RISK":"RISK_3",
        "MET":"MET_NA",
        "NAT":"NAT_mex"
      }
    },
    {
      "id":"ID_CEC-22-9828|ST_2|CODE_15104|SX_M|RISK_NA|AGE_50|SES_NA|SCO_NA|CD4_1|DRUG_NA|MET_NA|APP_NA|RES_2|REC_0|VEN_NA|CL_NA|NAT_NA|2022-12-09",
      "cluster":788,
      "patient_attributes":{
        "ehars_uid":"ID_CEC-22-9828|ST_2|CODE_15104|SX_M|RISK_NA|AGE_50|SES_NA|SCO_NA|CD4_1|DRUG_NA|MET_NA|APP_NA|RES_2|REC_0|VEN_NA|CL_NA|NAT_NA|2022-12-09",
        "ST":"ST_2",
        "RISK":"RISK_NA",
        "MET":"MET_NA",
        "NAT":"NAT_NA"
      }
    },
    {
      "id":"ID_CEC-21-4067|ST_2|CODE_15033|SX_M|RISK_3|AGE_27|SES_1|SCO_3|CD4_1|DRUG_0|MET_NA|APP_1|RES_1|REC_0|VEN_0|CL_NA|NAT_mex|2021-06-22",
      "cluster":788,
      "patient_attributes":{
        "ehars_uid":"ID_CEC-21-4067|ST_2|CODE_15033|SX_M|RISK_3|AGE_27|SES_1|SCO_3|CD4_1|DRUG_0|MET_NA|APP_1|RES_1|REC_0|VEN_0|CL_NA|NAT_mex|2021-06-22",
        "ST":"ST_2",
        "RISK":"RISK_3",
        "MET":"MET_NA",
        "NAT":"NAT_mex"
      }
    },
    {
      "id":"ID_CEC-21-4069|ST_2|CODE_15029|SX_M|RISK_NA|AGE_21|SES_NA|SCO_2|CD4_3|DRUG_NA|MET_NA|APP_NA|RES_1|REC_0|VEN_NA|CL_1044|NAT_mex|2021-06-22",
      "cluster":789,
      "patient_attributes":{
        "ehars_uid":"ID_CEC-21-4069|ST_2|CODE_15029|SX_M|RISK_NA|AGE_21|SES_NA|SCO_2|CD4_3|DRUG_NA|MET_NA|APP_NA|RES_1|REC_0|VEN_NA|CL_1044|NAT_mex|2021-06-22",
        "ST":"ST_2",
        "RISK":"RISK_NA",
        "MET":"MET_NA",
        "NAT":"NAT_mex"
      }
    },
    {
      "id":"ID_CEC-21-4644|ST_1|CODE_09010|SX_M|RISK_3|AGE_34|SES_1|SCO_2|CD4_1|DRUG_0|MET_NA|APP_1|RES_1|REC_0|VEN_0|CL_1044|NAT_mex|2021-08-20",
      "cluster":789,
      "patient_attributes":{
        "ehars_uid":"ID_CEC-21-4644|ST_1|CODE_09010|SX_M|RISK_3|AGE_34|SES_1|SCO_2|CD4_1|DRUG_0|MET_NA|APP_1|RES_1|REC_0|VEN_0|CL_1044|NAT_mex|2021-08-20",
        "ST":"ST_1",
        "RISK":"RISK_3",
        "MET":"MET_NA",
        "NAT":"NAT_mex"
      }
    },
    {
      "id":"ID_CEC-21-4078|ST_2|CODE_15033|SX_M|RISK_3|AGE_27|SES_1|SCO_2|CD4_1|DRUG_1|MET_NA|APP_1|RES_1|REC_0|VEN_1|CL_1045|NAT_mex|2021-06-22",
      "cluster":790,
      "patient_attributes":{
        "ehars_uid":"ID_CEC-21-4078|ST_2|CODE_15033|SX_M|RISK_3|AGE_27|SES_1|SCO_2|CD4_1|DRUG_1|MET_NA|APP_1|RES_1|REC_0|VEN_1|CL_1045|NAT_mex|2021-06-22",
        "ST":"ST_2",
        "RISK":"RISK_3",
        "MET":"MET_NA",
        "NAT":"NAT_mex"
      }
    },
    {
      "id":"ID_CEC-22-7398|ST_1|CODE_09005|SX_M|RISK_3|AGE_27|SES_1|SCO_2|CD4_2|DRUG_1|MET_NA|APP_1|RES_1|REC_0|VEN_0|CL_1045|NAT_mex|2022-05-06",
      "cluster":790,
      "patient_attributes":{
        "ehars_uid":"ID_CEC-22-7398|ST_1|CODE_09005|SX_M|RISK_3|AGE_27|SES_1|SCO_2|CD4_2|DRUG_1|MET_NA|APP_1|RES_1|REC_0|VEN_0|CL_1045|NAT_mex|2022-05-06",
        "ST":"ST_1",
        "RISK":"RISK_3",
        "MET":"MET_NA",
        "NAT":"NAT_mex"
      }
    },
    {
      "id":"ID_CEC-21-4079|ST_1|CODE_09007|SX_M|RISK_2|AGE_58|SES_1|SCO_2|CD4_2|DRUG_0|MET_NA|APP_0|RES_1|REC_0|VEN_0|CL_1046|NAT_mex|2021-06-22",
      "cluster":791,
      "patient_attributes":{
        "ehars_uid":"ID_CEC-21-4079|ST_1|CODE_09007|SX_M|RISK_2|AGE_58|SES_1|SCO_2|CD4_2|DRUG_0|MET_NA|APP_0|RES_1|REC_0|VEN_0|CL_1046|NAT_mex|2021-06-22",
        "ST":"ST_1",
        "RISK":"RISK_2",
        "MET":"MET_NA",
        "NAT":"NAT_mex"
      }
    },
    {
      "id":"ID_CEC-22-6762|ST_1|CODE_09015|SX_FT|RISK_4|AGE_28|SES_2|SCO_2|CD4_2|DRUG_1|MET_NA|APP_1|RES_1|REC_0|VEN_1|CL_1046|NAT_mex|2022-03-11",
      "cluster":791,
      "patient_attributes":{
        "ehars_uid":"ID_CEC-22-6762|ST_1|CODE_09015|SX_FT|RISK_4|AGE_28|SES_2|SCO_2|CD4_2|DRUG_1|MET_NA|APP_1|RES_1|REC_0|VEN_1|CL_1046|NAT_mex|2022-03-11",
        "ST":"ST_1",
        "RISK":"RISK_4",
        "MET":"MET_NA",
        "NAT":"NAT_mex"
      }
    },
    {
      "id":"ID_CEC-21-4104|ST_2|CODE_15109|SX_M|RISK_3|AGE_30|SES_1|SCO_2|CD4_2|DRUG_1|MET_NA|APP_0|RES_1|REC_0|VEN_0|CL_NA|NAT_mex|2021-06-24",
      "cluster":792,
      "patient_attributes":{
        "ehars_uid":"ID_CEC-21-4104|ST_2|CODE_15109|SX_M|RISK_3|AGE_30|SES_1|SCO_2|CD4_2|DRUG_1|MET_NA|APP_0|RES_1|REC_0|VEN_0|CL_NA|NAT_mex|2021-06-24",
        "ST":"ST_2",
        "RISK":"RISK_3",
        "MET":"MET_NA",
        "NAT":"NAT_mex"
      }
    },
    {
      "id":"ID_CEC-21-4141|ST_2|CODE_15109|SX_M|RISK_NA|AGE_27|SES_NA|SCO_NA|CD4_1|DRUG_NA|MET_NA|APP_NA|RES_1|REC_0|VEN_NA|CL_NA|NAT_NA|2021-06-29",
      "cluster":792,
      "patient_attributes":{
        "ehars_uid":"ID_CEC-21-4141|ST_2|CODE_15109|SX_M|RISK_NA|AGE_27|SES_NA|SCO_NA|CD4_1|DRUG_NA|MET_NA|APP_NA|RES_1|REC_0|VEN_NA|CL_NA|NAT_NA|2021-06-29",
        "ST":"ST_2",
        "RISK":"RISK_NA",
        "MET":"MET_NA",
        "NAT":"NAT_NA"
      }
    },
    {
      "id":"ID_CEC-21-4111|ST_1|CODE_09011|SX_M|RISK_NA|AGE_53|SES_NA|SCO_3|CD4_2|DRUG_NA|MET_NA|APP_NA|RES_1|REC_1|VEN_NA|CL_1048|NAT_mex|2021-06-24",
      "cluster":793,
      "patient_attributes":{
        "ehars_uid":"ID_CEC-21-4111|ST_1|CODE_09011|SX_M|RISK_NA|AGE_53|SES_NA|SCO_3|CD4_2|DRUG_NA|MET_NA|APP_NA|RES_1|REC_1|VEN_NA|CL_1048|NAT_mex|2021-06-24",
        "ST":"ST_1",
        "RISK":"RISK_NA",
        "MET":"MET_NA",
        "NAT":"NAT_mex"
      }
    },
    {
      "id":"ID_CEC-22-8392|ST_2|CODE_15057|SX_FT|RISK_4|AGE_31|SES_1|SCO_2|CD4_1|DRUG_0|MET_NA|APP_1|RES_1|REC_0|VEN_1|CL_1048|NAT_mex|2022-07-20",
      "cluster":793,
      "patient_attributes":{
        "ehars_uid":"ID_CEC-22-8392|ST_2|CODE_15057|SX_FT|RISK_4|AGE_31|SES_1|SCO_2|CD4_1|DRUG_0|MET_NA|APP_1|RES_1|REC_0|VEN_1|CL_1048|NAT_mex|2022-07-20",
        "ST":"ST_2",
        "RISK":"RISK_4",
        "MET":"MET_NA",
        "NAT":"NAT_mex"
      }
    },
    {
      "id":"ID_CEC-21-4140|ST_2|CODE_15104|SX_M|RISK_3|AGE_33|SES_1|SCO_2|CD4_1|DRUG_1|MET_NA|APP_0|RES_1|REC_0|VEN_0|CL_1050|NAT_mex|2021-06-29",
      "cluster":794,
      "patient_attributes":{
        "ehars_uid":"ID_CEC-21-4140|ST_2|CODE_15104|SX_M|RISK_3|AGE_33|SES_1|SCO_2|CD4_1|DRUG_1|MET_NA|APP_0|RES_1|REC_0|VEN_0|CL_1050|NAT_mex|2021-06-29",
        "ST":"ST_2",
        "RISK":"RISK_3",
        "MET":"MET_NA",
        "NAT":"NAT_mex"
      }
    },
    {
      "id":"ID_CEC-22-7046|ST_1|CODE_09015|SX_M|RISK_NA|AGE_20|SES_NA|SCO_NA|CD4_2|DRUG_NA|MET_NA|APP_NA|RES_1|REC_0|VEN_NA|CL_1050|NAT_NA|2022-04-04",
      "cluster":794,
      "patient_attributes":{
        "ehars_uid":"ID_CEC-22-7046|ST_1|CODE_09015|SX_M|RISK_NA|AGE_20|SES_NA|SCO_NA|CD4_2|DRUG_NA|MET_NA|APP_NA|RES_1|REC_0|VEN_NA|CL_1050|NAT_NA|2022-04-04",
        "ST":"ST_1",
        "RISK":"RISK_NA",
        "MET":"MET_NA",
        "NAT":"NAT_NA"
      }
    },
    {
      "id":"ID_CEC-21-4154|ST_1|CODE_09007|SX_M|RISK_3|AGE_27|SES_2|SCO_2|CD4_1|DRUG_0|MET_NA|APP_0|RES_1|REC_0|VEN_NA|CL_1053|NAT_mex|2021-06-30",
      "cluster":795,
      "patient_attributes":{
        "ehars_uid":"ID_CEC-21-4154|ST_1|CODE_09007|SX_M|RISK_3|AGE_27|SES_2|SCO_2|CD4_1|DRUG_0|MET_NA|APP_0|RES_1|REC_0|VEN_NA|CL_1053|NAT_mex|2021-06-30",
        "ST":"ST_1",
        "RISK":"RISK_3",
        "MET":"MET_NA",
        "NAT":"NAT_mex"
      }
    },
    {
      "id":"ID_CEC-22-8612|ST_1|CODE_09011|SX_M|RISK_2|AGE_26|SES_2|SCO_3|CD4_1|DRUG_0|MET_NA|APP_0|RES_1|REC_0|VEN_0|CL_1053|NAT_mex|2022-08-15",
      "cluster":795,
      "patient_attributes":{
        "ehars_uid":"ID_CEC-22-8612|ST_1|CODE_09011|SX_M|RISK_2|AGE_26|SES_2|SCO_3|CD4_1|DRUG_0|MET_NA|APP_0|RES_1|REC_0|VEN_0|CL_1053|NAT_mex|2022-08-15",
        "ST":"ST_1",
        "RISK":"RISK_2",
        "MET":"MET_NA",
        "NAT":"NAT_mex"
      }
    },
    {
      "id":"ID_CEC-21-4161|ST_2|CODE_15060|SX_M|RISK_3|AGE_23|SES_2|SCO_3|CD4_1|DRUG_1|MET_NA|APP_1|RES_2|REC_0|VEN_0|CL_461|NAT_mex|2021-06-30",
      "cluster":796,
      "patient_attributes":{
        "ehars_uid":"ID_CEC-21-4161|ST_2|CODE_15060|SX_M|RISK_3|AGE_23|SES_2|SCO_3|CD4_1|DRUG_1|MET_NA|APP_1|RES_2|REC_0|VEN_0|CL_461|NAT_mex|2021-06-30",
        "ST":"ST_2",
        "RISK":"RISK_3",
        "MET":"MET_NA",
        "NAT":"NAT_mex"
      }
    },
    {
      "id":"ID_CEC-21-4934|ST_1|CODE_09003|SX_M|RISK_3|AGE_21|SES_2|SCO_2|CD4_2|DRUG_1|MET_NA|APP_1|RES_1|REC_0|VEN_0|CL_461|NAT_mex|2021-09-23",
      "cluster":796,
      "patient_attributes":{
        "ehars_uid":"ID_CEC-21-4934|ST_1|CODE_09003|SX_M|RISK_3|AGE_21|SES_2|SCO_2|CD4_2|DRUG_1|MET_NA|APP_1|RES_1|REC_0|VEN_0|CL_461|NAT_mex|2021-09-23",
        "ST":"ST_1",
        "RISK":"RISK_3",
        "MET":"MET_NA",
        "NAT":"NAT_mex"
      }
    },
    {
      "id":"ID_CEC-22-7566|ST_2|CODE_15033|SX_M|RISK_3|AGE_32|SES_2|SCO_2|CD4_1|DRUG_1|MET_NA|APP_1|RES_1|REC_0|VEN_1|CL_1058|NAT_mex|2022-05-18",
      "cluster":797,
      "patient_attributes":{
        "ehars_uid":"ID_CEC-22-7566|ST_2|CODE_15033|SX_M|RISK_3|AGE_32|SES_2|SCO_2|CD4_1|DRUG_1|MET_NA|APP_1|RES_1|REC_0|VEN_1|CL_1058|NAT_mex|2022-05-18",
        "ST":"ST_2",
        "RISK":"RISK_3",
        "MET":"MET_NA",
        "NAT":"NAT_mex"
      }
    },
    {
      "id":"ID_CEC-21-4285|ST_2|CODE_15033|SX_M|RISK_3|AGE_39|SES_1|SCO_3|CD4_1|DRUG_0|MET_NA|APP_1|RES_1|REC_0|VEN_1|CL_1058|NAT_mex|2021-07-12",
      "cluster":797,
      "patient_attributes":{
        "ehars_uid":"ID_CEC-21-4285|ST_2|CODE_15033|SX_M|RISK_3|AGE_39|SES_1|SCO_3|CD4_1|DRUG_0|MET_NA|APP_1|RES_1|REC_0|VEN_1|CL_1058|NAT_mex|2021-07-12",
        "ST":"ST_2",
        "RISK":"RISK_3",
        "MET":"MET_NA",
        "NAT":"NAT_mex"
      }
    },
    {
      "id":"ID_CEC-21-4297|ST_1|CODE_09012|SX_M|RISK_3|AGE_31|SES_1|SCO_2|CD4_1|DRUG_1|MET_NA|APP_0|RES_1|REC_0|VEN_0|CL_1060|NAT_mex|2021-07-13",
      "cluster":798,
      "patient_attributes":{
        "ehars_uid":"ID_CEC-21-4297|ST_1|CODE_09012|SX_M|RISK_3|AGE_31|SES_1|SCO_2|CD4_1|DRUG_1|MET_NA|APP_0|RES_1|REC_0|VEN_0|CL_1060|NAT_mex|2021-07-13",
        "ST":"ST_1",
        "RISK":"RISK_3",
        "MET":"MET_NA",
        "NAT":"NAT_mex"
      }
    },
    {
      "id":"ID_CEC-21-4797|ST_1|CODE_09012|SX_M|RISK_3|AGE_28|SES_1|SCO_3|CD4_3|DRUG_1|MET_NA|APP_0|RES_1|REC_0|VEN_0|CL_1060|NAT_mex|2021-09-09",
      "cluster":798,
      "patient_attributes":{
        "ehars_uid":"ID_CEC-21-4797|ST_1|CODE_09012|SX_M|RISK_3|AGE_28|SES_1|SCO_3|CD4_3|DRUG_1|MET_NA|APP_0|RES_1|REC_0|VEN_0|CL_1060|NAT_mex|2021-09-09",
        "ST":"ST_1",
        "RISK":"RISK_3",
        "MET":"MET_NA",
        "NAT":"NAT_mex"
      }
    },
    {
      "id":"ID_CEC-21-4393|ST_2|CODE_15057|SX_M|RISK_3|AGE_20|SES_2|SCO_2|CD4_1|DRUG_1|MET_NA|APP_1|RES_1|REC_0|VEN_0|CL_662|NAT_mex|2021-07-21",
      "cluster":799,
      "patient_attributes":{
        "ehars_uid":"ID_CEC-21-4393|ST_2|CODE_15057|SX_M|RISK_3|AGE_20|SES_2|SCO_2|CD4_1|DRUG_1|MET_NA|APP_1|RES_1|REC_0|VEN_0|CL_662|NAT_mex|2021-07-21",
        "ST":"ST_2",
        "RISK":"RISK_3",
        "MET":"MET_NA",
        "NAT":"NAT_mex"
      }
    },
    {
      "id":"ID_CEC-21-5017|ST_1|CODE_09007|SX_M|RISK_3|AGE_52|SES_1|SCO_1|CD4_1|DRUG_0|MET_NA|APP_1|RES_1|REC_0|VEN_1|CL_662|NAT_mex|2021-09-27",
      "cluster":799,
      "patient_attributes":{
        "ehars_uid":"ID_CEC-21-5017|ST_1|CODE_09007|SX_M|RISK_3|AGE_52|SES_1|SCO_1|CD4_1|DRUG_0|MET_NA|APP_1|RES_1|REC_0|VEN_1|CL_662|NAT_mex|2021-09-27",
        "ST":"ST_1",
        "RISK":"RISK_3",
        "MET":"MET_NA",
        "NAT":"NAT_mex"
      }
    },
    {
      "id":"ID_CEC-21-4403|ST_1|CODE_09011|SX_M|RISK_3|AGE_30|SES_2|SCO_2|CD4_2|DRUG_0|MET_NA|APP_1|RES_1|REC_1|VEN_1|CL_1062|NAT_mex|2021-07-22",
      "cluster":800,
      "patient_attributes":{
        "ehars_uid":"ID_CEC-21-4403|ST_1|CODE_09011|SX_M|RISK_3|AGE_30|SES_2|SCO_2|CD4_2|DRUG_0|MET_NA|APP_1|RES_1|REC_1|VEN_1|CL_1062|NAT_mex|2021-07-22",
        "ST":"ST_1",
        "RISK":"RISK_3",
        "MET":"MET_NA",
        "NAT":"NAT_mex"
      }
    },
    {
      "id":"ID_CEC-21-5583|ST_1|CODE_07106|SX_M|RISK_3|AGE_24|SES_2|SCO_3|CD4_1|DRUG_1|MET_NA|APP_1|RES_1|REC_0|VEN_0|CL_1062|NAT_mex|2021-11-18",
      "cluster":800,
      "patient_attributes":{
        "ehars_uid":"ID_CEC-21-5583|ST_1|CODE_07106|SX_M|RISK_3|AGE_24|SES_2|SCO_3|CD4_1|DRUG_1|MET_NA|APP_1|RES_1|REC_0|VEN_0|CL_1062|NAT_mex|2021-11-18",
        "ST":"ST_1",
        "RISK":"RISK_3",
        "MET":"MET_NA",
        "NAT":"NAT_mex"
      }
    },
    {
      "id":"ID_CEC-21-4410|ST_1|CODE_09012|SX_M|RISK_3|AGE_23|SES_2|SCO_3|CD4_2|DRUG_0|MET_NA|APP_1|RES_1|REC_1|VEN_1|CL_NA|NAT_mex|2021-07-22",
      "cluster":801,
      "patient_attributes":{
        "ehars_uid":"ID_CEC-21-4410|ST_1|CODE_09012|SX_M|RISK_3|AGE_23|SES_2|SCO_3|CD4_2|DRUG_0|MET_NA|APP_1|RES_1|REC_1|VEN_1|CL_NA|NAT_mex|2021-07-22",
        "ST":"ST_1",
        "RISK":"RISK_3",
        "MET":"MET_NA",
        "NAT":"NAT_mex"
      }
    },
    {
      "id":"ID_CEC-22-6960|ST_1|CODE_09007|SX_F|RISK_1|AGE_57|SES_2|SCO_1|CD4_1|DRUG_0|MET_NA|APP_0|RES_1|REC_0|VEN_0|CL_NA|NAT_mex|2022-03-28",
      "cluster":801,
      "patient_attributes":{
        "ehars_uid":"ID_CEC-22-6960|ST_1|CODE_09007|SX_F|RISK_1|AGE_57|SES_2|SCO_1|CD4_1|DRUG_0|MET_NA|APP_0|RES_1|REC_0|VEN_0|CL_NA|NAT_mex|2022-03-28",
        "ST":"ST_1",
        "RISK":"RISK_1",
        "MET":"MET_NA",
        "NAT":"NAT_mex"
      }
    },
    {
      "id":"ID_CEC-21-4433|ST_2|CODE_15025|SX_M|RISK_NA|AGE_22|SES_NA|SCO_NA|CD4_2|DRUG_NA|MET_NA|APP_NA|RES_1|REC_0|VEN_NA|CL_664|NAT_NA|2021-08-02",
      "cluster":802,
      "patient_attributes":{
        "ehars_uid":"ID_CEC-21-4433|ST_2|CODE_15025|SX_M|RISK_NA|AGE_22|SES_NA|SCO_NA|CD4_2|DRUG_NA|MET_NA|APP_NA|RES_1|REC_0|VEN_NA|CL_664|NAT_NA|2021-08-02",
        "ST":"ST_2",
        "RISK":"RISK_NA",
        "MET":"MET_NA",
        "NAT":"NAT_NA"
      }
    },
    {
      "id":"ID_CEC-22-7833|ST_1|CODE_09002|SX_M|RISK_2|AGE_22|SES_2|SCO_2|CD4_2|DRUG_1|MET_NA|APP_0|RES_1|REC_1|VEN_0|CL_664|NAT_mex|2022-06-06",
      "cluster":802,
      "patient_attributes":{
        "ehars_uid":"ID_CEC-22-7833|ST_1|CODE_09002|SX_M|RISK_2|AGE_22|SES_2|SCO_2|CD4_2|DRUG_1|MET_NA|APP_0|RES_1|REC_1|VEN_0|CL_664|NAT_mex|2022-06-06",
        "ST":"ST_1",
        "RISK":"RISK_2",
        "MET":"MET_NA",
        "NAT":"NAT_mex"
      }
    },
    {
      "id":"ID_CEC-21-4465|ST_1|CODE_09016|SX_M|RISK_3|AGE_26|SES_1|SCO_2|CD4_1|DRUG_1|MET_NA|APP_1|RES_1|REC_0|VEN_0|CL_631|NAT_mex|2021-08-04",
      "cluster":803,
      "patient_attributes":{
        "ehars_uid":"ID_CEC-21-4465|ST_1|CODE_09016|SX_M|RISK_3|AGE_26|SES_1|SCO_2|CD4_1|DRUG_1|MET_NA|APP_1|RES_1|REC_0|VEN_0|CL_631|NAT_mex|2021-08-04",
        "ST":"ST_1",
        "RISK":"RISK_3",
        "MET":"MET_NA",
        "NAT":"NAT_mex"
      }
    },
    {
      "id":"ID_CEC-22-7508|ST_2|CODE_15057|SX_M|RISK_3|AGE_25|SES_2|SCO_2|CD4_2|DRUG_1|MET_NA|APP_1|RES_1|REC_0|VEN_1|CL_631|NAT_mex|2022-05-13",
      "cluster":803,
      "patient_attributes":{
        "ehars_uid":"ID_CEC-22-7508|ST_2|CODE_15057|SX_M|RISK_3|AGE_25|SES_2|SCO_2|CD4_2|DRUG_1|MET_NA|APP_1|RES_1|REC_0|VEN_1|CL_631|NAT_mex|2022-05-13",
        "ST":"ST_2",
        "RISK":"RISK_3",
        "MET":"MET_NA",
        "NAT":"NAT_mex"
      }
    },
    {
      "id":"ID_CEC-21-4467|ST_1|CODE_09015|SX_M|RISK_3|AGE_25|SES_2|SCO_2|CD4_2|DRUG_1|MET_NA|APP_1|RES_1|REC_0|VEN_1|CL_1064|NAT_mex|2021-08-04",
      "cluster":804,
      "patient_attributes":{
        "ehars_uid":"ID_CEC-21-4467|ST_1|CODE_09015|SX_M|RISK_3|AGE_25|SES_2|SCO_2|CD4_2|DRUG_1|MET_NA|APP_1|RES_1|REC_0|VEN_1|CL_1064|NAT_mex|2021-08-04",
        "ST":"ST_1",
        "RISK":"RISK_3",
        "MET":"MET_NA",
        "NAT":"NAT_mex"
      }
    },
    {
      "id":"ID_CEC-22-8939|ST_1|CODE_09005|SX_M|RISK_3|AGE_28|SES_2|SCO_2|CD4_1|DRUG_1|MET_NA|APP_1|RES_1|REC_0|VEN_1|CL_1064|NAT_mex|2022-09-09",
      "cluster":804,
      "patient_attributes":{
        "ehars_uid":"ID_CEC-22-8939|ST_1|CODE_09005|SX_M|RISK_3|AGE_28|SES_2|SCO_2|CD4_1|DRUG_1|MET_NA|APP_1|RES_1|REC_0|VEN_1|CL_1064|NAT_mex|2022-09-09",
        "ST":"ST_1",
        "RISK":"RISK_3",
        "MET":"MET_NA",
        "NAT":"NAT_mex"
      }
    },
    {
      "id":"ID_CEC-21-4469|ST_2|CODE_15002|SX_F|RISK_1|AGE_30|SES_1|SCO_2|CD4_1|DRUG_0|MET_NA|APP_NA|RES_1|REC_0|VEN_NA|CL_1065|NAT_mex|2021-08-05",
      "cluster":805,
      "patient_attributes":{
        "ehars_uid":"ID_CEC-21-4469|ST_2|CODE_15002|SX_F|RISK_1|AGE_30|SES_1|SCO_2|CD4_1|DRUG_0|MET_NA|APP_NA|RES_1|REC_0|VEN_NA|CL_1065|NAT_mex|2021-08-05",
        "ST":"ST_2",
        "RISK":"RISK_1",
        "MET":"MET_NA",
        "NAT":"NAT_mex"
      }
    },
    {
      "id":"ID_CEC-21-4551|ST_2|CODE_15100|SX_M|RISK_2|AGE_32|SES_1|SCO_2|CD4_1|DRUG_0|MET_NA|APP_0|RES_1|REC_0|VEN_0|CL_1065|NAT_mex|2021-08-12",
      "cluster":805,
      "patient_attributes":{
        "ehars_uid":"ID_CEC-21-4551|ST_2|CODE_15100|SX_M|RISK_2|AGE_32|SES_1|SCO_2|CD4_1|DRUG_0|MET_NA|APP_0|RES_1|REC_0|VEN_0|CL_1065|NAT_mex|2021-08-12",
        "ST":"ST_2",
        "RISK":"RISK_2",
        "MET":"MET_NA",
        "NAT":"NAT_mex"
      }
    },
    {
      "id":"ID_CEC-21-4490|ST_1|CODE_09008|SX_M|RISK_3|AGE_24|SES_2|SCO_2|CD4_1|DRUG_1|MET_NA|APP_1|RES_1|REC_0|VEN_1|CL_1066|NAT_mex|2021-08-06",
      "cluster":806,
      "patient_attributes":{
        "ehars_uid":"ID_CEC-21-4490|ST_1|CODE_09008|SX_M|RISK_3|AGE_24|SES_2|SCO_2|CD4_1|DRUG_1|MET_NA|APP_1|RES_1|REC_0|VEN_1|CL_1066|NAT_mex|2021-08-06",
        "ST":"ST_1",
        "RISK":"RISK_3",
        "MET":"MET_NA",
        "NAT":"NAT_mex"
      }
    },
    {
      "id":"ID_CEC-21-4582|ST_1|CODE_09010|SX_M|RISK_3|AGE_28|SES_1|SCO_2|CD4_2|DRUG_1|MET_NA|APP_1|RES_1|REC_0|VEN_1|CL_1066|NAT_mex|2021-08-16",
      "cluster":806,
      "patient_attributes":{
        "ehars_uid":"ID_CEC-21-4582|ST_1|CODE_09010|SX_M|RISK_3|AGE_28|SES_1|SCO_2|CD4_2|DRUG_1|MET_NA|APP_1|RES_1|REC_0|VEN_1|CL_1066|NAT_mex|2021-08-16",
        "ST":"ST_1",
        "RISK":"RISK_3",
        "MET":"MET_NA",
        "NAT":"NAT_mex"
      }
    },
    {
      "id":"ID_CEC-21-4509|ST_1|CODE_09010|SX_M|RISK_3|AGE_27|SES_2|SCO_2|CD4_1|DRUG_1|MET_NA|APP_1|RES_6|REC_0|VEN_0|CL_1067|NAT_mex|2021-08-09",
      "cluster":807,
      "patient_attributes":{
        "ehars_uid":"ID_CEC-21-4509|ST_1|CODE_09010|SX_M|RISK_3|AGE_27|SES_2|SCO_2|CD4_1|DRUG_1|MET_NA|APP_1|RES_6|REC_0|VEN_0|CL_1067|NAT_mex|2021-08-09",
        "ST":"ST_1",
        "RISK":"RISK_3",
        "MET":"MET_NA",
        "NAT":"NAT_mex"
      }
    },
    {
      "id":"ID_CEC-22-7918|ST_2|CODE_15033|SX_M|RISK_3|AGE_20|SES_1|SCO_2|CD4_1|DRUG_1|MET_NA|APP_1|RES_2|REC_0|VEN_0|CL_1067|NAT_mex|2022-06-10",
      "cluster":807,
      "patient_attributes":{
        "ehars_uid":"ID_CEC-22-7918|ST_2|CODE_15033|SX_M|RISK_3|AGE_20|SES_1|SCO_2|CD4_1|DRUG_1|MET_NA|APP_1|RES_2|REC_0|VEN_0|CL_1067|NAT_mex|2022-06-10",
        "ST":"ST_2",
        "RISK":"RISK_3",
        "MET":"MET_NA",
        "NAT":"NAT_mex"
      }
    },
    {
      "id":"ID_CEC-21-4519|ST_1|CODE_09015|SX_M|RISK_3|AGE_20|SES_2|SCO_2|CD4_2|DRUG_0|MET_NA|APP_0|RES_1|REC_0|VEN_0|CL_1068|NAT_mex|2021-08-10",
      "cluster":808,
      "patient_attributes":{
        "ehars_uid":"ID_CEC-21-4519|ST_1|CODE_09015|SX_M|RISK_3|AGE_20|SES_2|SCO_2|CD4_2|DRUG_0|MET_NA|APP_0|RES_1|REC_0|VEN_0|CL_1068|NAT_mex|2021-08-10",
        "ST":"ST_1",
        "RISK":"RISK_3",
        "MET":"MET_NA",
        "NAT":"NAT_mex"
      }
    },
    {
      "id":"ID_CEC-22-8818|ST_1|CODE_09015|SX_M|RISK_3|AGE_37|SES_2|SCO_2|CD4_3|DRUG_1|MET_NA|APP_1|RES_1|REC_0|VEN_0|CL_1068|NAT_mex|2022-09-01",
      "cluster":808,
      "patient_attributes":{
        "ehars_uid":"ID_CEC-22-8818|ST_1|CODE_09015|SX_M|RISK_3|AGE_37|SES_2|SCO_2|CD4_3|DRUG_1|MET_NA|APP_1|RES_1|REC_0|VEN_0|CL_1068|NAT_mex|2022-09-01",
        "ST":"ST_1",
        "RISK":"RISK_3",
        "MET":"MET_NA",
        "NAT":"NAT_mex"
      }
    },
    {
      "id":"ID_CEC-22-7573|ST_2|CODE_15013|SX_M|RISK_3|AGE_22|SES_1|SCO_2|CD4_1|DRUG_0|MET_NA|APP_1|RES_1|REC_0|VEN_1|CL_NA|NAT_mex|2022-05-18",
      "cluster":809,
      "patient_attributes":{
        "ehars_uid":"ID_CEC-22-7573|ST_2|CODE_15013|SX_M|RISK_3|AGE_22|SES_1|SCO_2|CD4_1|DRUG_0|MET_NA|APP_1|RES_1|REC_0|VEN_1|CL_NA|NAT_mex|2022-05-18",
        "ST":"ST_2",
        "RISK":"RISK_3",
        "MET":"MET_NA",
        "NAT":"NAT_mex"
      }
    },
    {
      "id":"ID_CEC-21-4609|ST_2|CODE_15013|SX_M|RISK_3|AGE_19|SES_1|SCO_2|CD4_1|DRUG_0|MET_NA|APP_1|RES_1|REC_0|VEN_1|CL_NA|NAT_mex|2021-08-18",
      "cluster":809,
      "patient_attributes":{
        "ehars_uid":"ID_CEC-21-4609|ST_2|CODE_15013|SX_M|RISK_3|AGE_19|SES_1|SCO_2|CD4_1|DRUG_0|MET_NA|APP_1|RES_1|REC_0|VEN_1|CL_NA|NAT_mex|2021-08-18",
        "ST":"ST_2",
        "RISK":"RISK_3",
        "MET":"MET_NA",
        "NAT":"NAT_mex"
      }
    },
    {
      "id":"ID_CEC-21-4646|ST_2|CODE_15029|SX_M|RISK_3|AGE_29|SES_1|SCO_3|CD4_2|DRUG_0|MET_NA|APP_1|RES_1|REC_0|VEN_0|CL_1071|NAT_mex|2021-08-23",
      "cluster":810,
      "patient_attributes":{
        "ehars_uid":"ID_CEC-21-4646|ST_2|CODE_15029|SX_M|RISK_3|AGE_29|SES_1|SCO_3|CD4_2|DRUG_0|MET_NA|APP_1|RES_1|REC_0|VEN_0|CL_1071|NAT_mex|2021-08-23",
        "ST":"ST_2",
        "RISK":"RISK_3",
        "MET":"MET_NA",
        "NAT":"NAT_mex"
      }
    },
    {
      "id":"ID_CEC-22-6089|ST_1|CODE_09010|SX_M|RISK_3|AGE_29|SES_2|SCO_3|CD4_1|DRUG_0|MET_NA|APP_0|RES_1|REC_0|VEN_0|CL_1071|NAT_mex|2022-01-12",
      "cluster":810,
      "patient_attributes":{
        "ehars_uid":"ID_CEC-22-6089|ST_1|CODE_09010|SX_M|RISK_3|AGE_29|SES_2|SCO_3|CD4_1|DRUG_0|MET_NA|APP_0|RES_1|REC_0|VEN_0|CL_1071|NAT_mex|2022-01-12",
        "ST":"ST_1",
        "RISK":"RISK_3",
        "MET":"MET_NA",
        "NAT":"NAT_mex"
      }
    },
    {
      "id":"ID_CEC-21-4675|ST_1|CODE_09006|SX_M|RISK_3|AGE_23|SES_2|SCO_2|CD4_2|DRUG_1|MET_NA|APP_1|RES_1|REC_0|VEN_1|CL_1282|NAT_mex|2021-08-25",
      "cluster":811,
      "patient_attributes":{
        "ehars_uid":"ID_CEC-21-4675|ST_1|CODE_09006|SX_M|RISK_3|AGE_23|SES_2|SCO_2|CD4_2|DRUG_1|MET_NA|APP_1|RES_1|REC_0|VEN_1|CL_1282|NAT_mex|2021-08-25",
        "ST":"ST_1",
        "RISK":"RISK_3",
        "MET":"MET_NA",
        "NAT":"NAT_mex"
      }
    },
    {
      "id":"ID_CEC-22-9353|ST_2|CODE_15033|SX_M|RISK_3|AGE_43|SES_1|SCO_2|CD4_2|DRUG_1|MET_NA|APP_1|RES_1|REC_0|VEN_1|CL_1282|NAT_mex|2022-10-20",
      "cluster":811,
      "patient_attributes":{
        "ehars_uid":"ID_CEC-22-9353|ST_2|CODE_15033|SX_M|RISK_3|AGE_43|SES_1|SCO_2|CD4_2|DRUG_1|MET_NA|APP_1|RES_1|REC_0|VEN_1|CL_1282|NAT_mex|2022-10-20",
        "ST":"ST_2",
        "RISK":"RISK_3",
        "MET":"MET_NA",
        "NAT":"NAT_mex"
      }
    },
    {
      "id":"ID_CEC-21-4681|ST_1|CODE_09007|SX_M|RISK_3|AGE_22|SES_2|SCO_2|CD4_2|DRUG_0|MET_NA|APP_1|RES_1|REC_0|VEN_0|CL_1283|NAT_mex|2021-08-26",
      "cluster":812,
      "patient_attributes":{
        "ehars_uid":"ID_CEC-21-4681|ST_1|CODE_09007|SX_M|RISK_3|AGE_22|SES_2|SCO_2|CD4_2|DRUG_0|MET_NA|APP_1|RES_1|REC_0|VEN_0|CL_1283|NAT_mex|2021-08-26",
        "ST":"ST_1",
        "RISK":"RISK_3",
        "MET":"MET_NA",
        "NAT":"NAT_mex"
      }
    },
    {
      "id":"ID_CEC-22-9409|ST_2|CODE_15104|SX_M|RISK_3|AGE_27|SES_1|SCO_2|CD4_1|DRUG_1|MET_NA|APP_1|RES_1|REC_0|VEN_1|CL_1283|NAT_mex|2022-10-25",
      "cluster":812,
      "patient_attributes":{
        "ehars_uid":"ID_CEC-22-9409|ST_2|CODE_15104|SX_M|RISK_3|AGE_27|SES_1|SCO_2|CD4_1|DRUG_1|MET_NA|APP_1|RES_1|REC_0|VEN_1|CL_1283|NAT_mex|2022-10-25",
        "ST":"ST_2",
        "RISK":"RISK_3",
        "MET":"MET_NA",
        "NAT":"NAT_mex"
      }
    },
    {
      "id":"ID_CEC-21-4688|ST_1|CODE_09015|SX_M|RISK_3|AGE_35|SES_2|SCO_3|CD4_1|DRUG_NA|MET_NA|APP_1|RES_1|REC_0|VEN_NA|CL_1072|NAT_ven|2021-08-27",
      "cluster":813,
      "patient_attributes":{
        "ehars_uid":"ID_CEC-21-4688|ST_1|CODE_09015|SX_M|RISK_3|AGE_35|SES_2|SCO_3|CD4_1|DRUG_NA|MET_NA|APP_1|RES_1|REC_0|VEN_NA|CL_1072|NAT_ven|2021-08-27",
        "ST":"ST_1",
        "RISK":"RISK_3",
        "MET":"MET_NA",
        "NAT":"NAT_ven"
      }
    },
    {
      "id":"ID_CEC-22-7836|ST_1|CODE_09006|SX_M|RISK_3|AGE_31|SES_2|SCO_3|CD4_1|DRUG_0|MET_NA|APP_1|RES_1|REC_0|VEN_0|CL_1072|NAT_mex|2022-06-06",
      "cluster":813,
      "patient_attributes":{
        "ehars_uid":"ID_CEC-22-7836|ST_1|CODE_09006|SX_M|RISK_3|AGE_31|SES_2|SCO_3|CD4_1|DRUG_0|MET_NA|APP_1|RES_1|REC_0|VEN_0|CL_1072|NAT_mex|2022-06-06",
        "ST":"ST_1",
        "RISK":"RISK_3",
        "MET":"MET_NA",
        "NAT":"NAT_mex"
      }
    },
    {
      "id":"ID_CEC-21-4695|ST_1|CODE_09005|SX_M|RISK_3|AGE_27|SES_2|SCO_3|CD4_1|DRUG_0|MET_NA|APP_0|RES_1|REC_0|VEN_1|CL_582|NAT_mex|2021-08-27",
      "cluster":814,
      "patient_attributes":{
        "ehars_uid":"ID_CEC-21-4695|ST_1|CODE_09005|SX_M|RISK_3|AGE_27|SES_2|SCO_3|CD4_1|DRUG_0|MET_NA|APP_0|RES_1|REC_0|VEN_1|CL_582|NAT_mex|2021-08-27",
        "ST":"ST_1",
        "RISK":"RISK_3",
        "MET":"MET_NA",
        "NAT":"NAT_mex"
      }
    },
    {
      "id":"ID_CEC-21-4723|ST_1|CODE_09005|SX_M|RISK_3|AGE_32|SES_2|SCO_3|CD4_1|DRUG_0|MET_NA|APP_0|RES_1|REC_0|VEN_NA|CL_582|NAT_mex|2021-09-01",
      "cluster":814,
      "patient_attributes":{
        "ehars_uid":"ID_CEC-21-4723|ST_1|CODE_09005|SX_M|RISK_3|AGE_32|SES_2|SCO_3|CD4_1|DRUG_0|MET_NA|APP_0|RES_1|REC_0|VEN_NA|CL_582|NAT_mex|2021-09-01",
        "ST":"ST_1",
        "RISK":"RISK_3",
        "MET":"MET_NA",
        "NAT":"NAT_mex"
      }
    },
    {
      "id":"ID_CEC-21-4704|ST_1|CODE_09012|SX_M|RISK_3|AGE_24|SES_2|SCO_2|CD4_1|DRUG_0|MET_NA|APP_1|RES_2|REC_0|VEN_0|CL_573|NAT_mex|2021-08-30",
      "cluster":815,
      "patient_attributes":{
        "ehars_uid":"ID_CEC-21-4704|ST_1|CODE_09012|SX_M|RISK_3|AGE_24|SES_2|SCO_2|CD4_1|DRUG_0|MET_NA|APP_1|RES_2|REC_0|VEN_0|CL_573|NAT_mex|2021-08-30",
        "ST":"ST_1",
        "RISK":"RISK_3",
        "MET":"MET_NA",
        "NAT":"NAT_mex"
      }
    },
    {
      "id":"ID_CEC-21-5485|ST_1|CODE_09014|SX_M|RISK_3|AGE_42|SES_2|SCO_3|CD4_1|DRUG_1|MET_NA|APP_1|RES_6|REC_0|VEN_0|CL_573|NAT_mex|2021-11-08",
      "cluster":815,
      "patient_attributes":{
        "ehars_uid":"ID_CEC-21-5485|ST_1|CODE_09014|SX_M|RISK_3|AGE_42|SES_2|SCO_3|CD4_1|DRUG_1|MET_NA|APP_1|RES_6|REC_0|VEN_0|CL_573|NAT_mex|2021-11-08",
        "ST":"ST_1",
        "RISK":"RISK_3",
        "MET":"MET_NA",
        "NAT":"NAT_mex"
      }
    },
    {
      "id":"ID_CEC-21-4709|ST_1|CODE_09005|SX_M|RISK_3|AGE_19|SES_1|SCO_2|CD4_1|DRUG_1|MET_NA|APP_1|RES_2|REC_0|VEN_0|CL_1073|NAT_mex|2021-08-30",
      "cluster":816,
      "patient_attributes":{
        "ehars_uid":"ID_CEC-21-4709|ST_1|CODE_09005|SX_M|RISK_3|AGE_19|SES_1|SCO_2|CD4_1|DRUG_1|MET_NA|APP_1|RES_2|REC_0|VEN_0|CL_1073|NAT_mex|2021-08-30",
        "ST":"ST_1",
        "RISK":"RISK_3",
        "MET":"MET_NA",
        "NAT":"NAT_mex"
      }
    },
    {
      "id":"ID_CEC-21-4708|ST_2|CODE_15058|SX_M|RISK_3|AGE_24|SES_2|SCO_2|CD4_1|DRUG_1|MET_NA|APP_1|RES_2|REC_0|VEN_0|CL_1073|NAT_mex|2021-08-30",
      "cluster":816,
      "patient_attributes":{
        "ehars_uid":"ID_CEC-21-4708|ST_2|CODE_15058|SX_M|RISK_3|AGE_24|SES_2|SCO_2|CD4_1|DRUG_1|MET_NA|APP_1|RES_2|REC_0|VEN_0|CL_1073|NAT_mex|2021-08-30",
        "ST":"ST_2",
        "RISK":"RISK_3",
        "MET":"MET_NA",
        "NAT":"NAT_mex"
      }
    },
    {
      "id":"ID_CEC-21-4734|ST_1|CODE_09012|SX_M|RISK_2|AGE_33|SES_2|SCO_2|CD4_1|DRUG_1|MET_NA|APP_0|RES_2|REC_0|VEN_0|CL_1074|NAT_mex|2021-09-01",
      "cluster":817,
      "patient_attributes":{
        "ehars_uid":"ID_CEC-21-4734|ST_1|CODE_09012|SX_M|RISK_2|AGE_33|SES_2|SCO_2|CD4_1|DRUG_1|MET_NA|APP_0|RES_2|REC_0|VEN_0|CL_1074|NAT_mex|2021-09-01",
        "ST":"ST_1",
        "RISK":"RISK_2",
        "MET":"MET_NA",
        "NAT":"NAT_mex"
      }
    },
    {
      "id":"ID_CEC-21-4728|ST_1|CODE_09012|SX_F|RISK_1|AGE_19|SES_2|SCO_2|CD4_3|DRUG_0|MET_NA|APP_NA|RES_2|REC_0|VEN_NA|CL_1074|NAT_mex|2021-09-01",
      "cluster":817,
      "patient_attributes":{
        "ehars_uid":"ID_CEC-21-4728|ST_1|CODE_09012|SX_F|RISK_1|AGE_19|SES_2|SCO_2|CD4_3|DRUG_0|MET_NA|APP_NA|RES_2|REC_0|VEN_NA|CL_1074|NAT_mex|2021-09-01",
        "ST":"ST_1",
        "RISK":"RISK_1",
        "MET":"MET_NA",
        "NAT":"NAT_mex"
      }
    },
    {
      "id":"ID_CEC-21-4730|ST_1|CODE_09016|SX_M|RISK_3|AGE_33|SES_2|SCO_3|CD4_2|DRUG_1|MET_NA|APP_1|RES_1|REC_0|VEN_1|CL_1075|NAT_mex|2021-09-01",
      "cluster":818,
      "patient_attributes":{
        "ehars_uid":"ID_CEC-21-4730|ST_1|CODE_09016|SX_M|RISK_3|AGE_33|SES_2|SCO_3|CD4_2|DRUG_1|MET_NA|APP_1|RES_1|REC_0|VEN_1|CL_1075|NAT_mex|2021-09-01",
        "ST":"ST_1",
        "RISK":"RISK_3",
        "MET":"MET_NA",
        "NAT":"NAT_mex"
      }
    },
    {
      "id":"ID_CEC-21-4857|ST_2|CODE_15057|SX_M|RISK_3|AGE_32|SES_2|SCO_3|CD4_2|DRUG_1|MET_NA|APP_1|RES_1|REC_0|VEN_1|CL_1075|NAT_mex|2021-09-14",
      "cluster":818,
      "patient_attributes":{
        "ehars_uid":"ID_CEC-21-4857|ST_2|CODE_15057|SX_M|RISK_3|AGE_32|SES_2|SCO_3|CD4_2|DRUG_1|MET_NA|APP_1|RES_1|REC_0|VEN_1|CL_1075|NAT_mex|2021-09-14",
        "ST":"ST_2",
        "RISK":"RISK_3",
        "MET":"MET_NA",
        "NAT":"NAT_mex"
      }
    },
    {
      "id":"ID_CEC-21-4750|ST_1|CODE_09015|SX_M|RISK_3|AGE_39|SES_2|SCO_3|CD4_2|DRUG_1|MET_NA|APP_NA|RES_1|REC_1|VEN_NA|CL_1078|NAT_mex|2021-09-02",
      "cluster":819,
      "patient_attributes":{
        "ehars_uid":"ID_CEC-21-4750|ST_1|CODE_09015|SX_M|RISK_3|AGE_39|SES_2|SCO_3|CD4_2|DRUG_1|MET_NA|APP_NA|RES_1|REC_1|VEN_NA|CL_1078|NAT_mex|2021-09-02",
        "ST":"ST_1",
        "RISK":"RISK_3",
        "MET":"MET_NA",
        "NAT":"NAT_mex"
      }
    },
    {
      "id":"ID_CEC-21-4933|ST_1|CODE_09014|SX_F|RISK_1|AGE_33|SES_2|SCO_2|CD4_2|DRUG_1|MET_NA|APP_NA|RES_1|REC_0|VEN_0|CL_1078|NAT_mex|2021-09-23",
      "cluster":819,
      "patient_attributes":{
        "ehars_uid":"ID_CEC-21-4933|ST_1|CODE_09014|SX_F|RISK_1|AGE_33|SES_2|SCO_2|CD4_2|DRUG_1|MET_NA|APP_NA|RES_1|REC_0|VEN_0|CL_1078|NAT_mex|2021-09-23",
        "ST":"ST_1",
        "RISK":"RISK_1",
        "MET":"MET_NA",
        "NAT":"NAT_mex"
      }
    },
    {
      "id":"ID_CEC-21-4793|ST_2|CODE_15104|SX_M|RISK_3|AGE_28|SES_1|SCO_3|CD4_1|DRUG_0|MET_NA|APP_0|RES_1|REC_0|VEN_1|CL_657|NAT_mex|2021-09-09",
      "cluster":820,
      "patient_attributes":{
        "ehars_uid":"ID_CEC-21-4793|ST_2|CODE_15104|SX_M|RISK_3|AGE_28|SES_1|SCO_3|CD4_1|DRUG_0|MET_NA|APP_0|RES_1|REC_0|VEN_1|CL_657|NAT_mex|2021-09-09",
        "ST":"ST_2",
        "RISK":"RISK_3",
        "MET":"MET_NA",
        "NAT":"NAT_mex"
      }
    },
    {
      "id":"ID_CEC-21-4799|ST_2|CODE_15033|SX_M|RISK_3|AGE_25|SES_2|SCO_2|CD4_2|DRUG_0|MET_NA|APP_1|RES_1|REC_1|VEN_1|CL_657|NAT_mex|2021-09-10",
      "cluster":820,
      "patient_attributes":{
        "ehars_uid":"ID_CEC-21-4799|ST_2|CODE_15033|SX_M|RISK_3|AGE_25|SES_2|SCO_2|CD4_2|DRUG_0|MET_NA|APP_1|RES_1|REC_1|VEN_1|CL_657|NAT_mex|2021-09-10",
        "ST":"ST_2",
        "RISK":"RISK_3",
        "MET":"MET_NA",
        "NAT":"NAT_mex"
      }
    },
    {
      "id":"ID_CEC-21-4804|ST_2|CODE_15121|SX_M|RISK_3|AGE_35|SES_1|SCO_3|CD4_2|DRUG_1|MET_NA|APP_1|RES_1|REC_1|VEN_1|CL_1080|NAT_mex|2021-09-08",
      "cluster":821,
      "patient_attributes":{
        "ehars_uid":"ID_CEC-21-4804|ST_2|CODE_15121|SX_M|RISK_3|AGE_35|SES_1|SCO_3|CD4_2|DRUG_1|MET_NA|APP_1|RES_1|REC_1|VEN_1|CL_1080|NAT_mex|2021-09-08",
        "ST":"ST_2",
        "RISK":"RISK_3",
        "MET":"MET_NA",
        "NAT":"NAT_mex"
      }
    },
    {
      "id":"ID_CEC-21-5383|ST_1|CODE_09012|SX_M|RISK_3|AGE_31|SES_2|SCO_3|CD4_1|DRUG_0|MET_NA|APP_0|RES_1|REC_0|VEN_NA|CL_1080|NAT_mex|2021-10-28",
      "cluster":821,
      "patient_attributes":{
        "ehars_uid":"ID_CEC-21-5383|ST_1|CODE_09012|SX_M|RISK_3|AGE_31|SES_2|SCO_3|CD4_1|DRUG_0|MET_NA|APP_0|RES_1|REC_0|VEN_NA|CL_1080|NAT_mex|2021-10-28",
        "ST":"ST_1",
        "RISK":"RISK_3",
        "MET":"MET_NA",
        "NAT":"NAT_mex"
      }
    },
    {
      "id":"ID_CEC-21-4808|ST_1|CODE_09007|SX_M|RISK_2|AGE_22|SES_2|SCO_2|CD4_2|DRUG_1|MET_NA|APP_0|RES_1|REC_0|VEN_NA|CL_1081|NAT_mex|2021-09-09",
      "cluster":822,
      "patient_attributes":{
        "ehars_uid":"ID_CEC-21-4808|ST_1|CODE_09007|SX_M|RISK_2|AGE_22|SES_2|SCO_2|CD4_2|DRUG_1|MET_NA|APP_0|RES_1|REC_0|VEN_NA|CL_1081|NAT_mex|2021-09-09",
        "ST":"ST_1",
        "RISK":"RISK_2",
        "MET":"MET_NA",
        "NAT":"NAT_mex"
      }
    },
    {
      "id":"ID_CEC-21-5863|ST_1|CODE_09016|SX_M|RISK_3|AGE_35|SES_1|SCO_3|CD4_2|DRUG_1|MET_NA|APP_1|RES_3|REC_0|VEN_1|CL_1081|NAT_mex|2021-12-08",
      "cluster":822,
      "patient_attributes":{
        "ehars_uid":"ID_CEC-21-5863|ST_1|CODE_09016|SX_M|RISK_3|AGE_35|SES_1|SCO_3|CD4_2|DRUG_1|MET_NA|APP_1|RES_3|REC_0|VEN_1|CL_1081|NAT_mex|2021-12-08",
        "ST":"ST_1",
        "RISK":"RISK_3",
        "MET":"MET_NA",
        "NAT":"NAT_mex"
      }
    },
    {
      "id":"ID_CEC-21-4809|ST_1|CODE_09007|SX_M|RISK_3|AGE_33|SES_2|SCO_2|CD4_1|DRUG_NA|MET_NA|APP_1|RES_1|REC_0|VEN_1|CL_1082|NAT_mex|2021-09-09",
      "cluster":823,
      "patient_attributes":{
        "ehars_uid":"ID_CEC-21-4809|ST_1|CODE_09007|SX_M|RISK_3|AGE_33|SES_2|SCO_2|CD4_1|DRUG_NA|MET_NA|APP_1|RES_1|REC_0|VEN_1|CL_1082|NAT_mex|2021-09-09",
        "ST":"ST_1",
        "RISK":"RISK_3",
        "MET":"MET_NA",
        "NAT":"NAT_mex"
      }
    },
    {
      "id":"ID_CEC-22-5976|ST_1|CODE_09015|SX_M|RISK_3|AGE_32|SES_1|SCO_3|CD4_2|DRUG_1|MET_1|APP_1|RES_1|REC_0|VEN_1|CL_1082|NAT_NA|2022-01-04",
      "cluster":823,
      "patient_attributes":{
        "ehars_uid":"ID_CEC-22-5976|ST_1|CODE_09015|SX_M|RISK_3|AGE_32|SES_1|SCO_3|CD4_2|DRUG_1|MET_1|APP_1|RES_1|REC_0|VEN_1|CL_1082|NAT_NA|2022-01-04",
        "ST":"ST_1",
        "RISK":"RISK_3",
        "MET":"MET_1",
        "NAT":"NAT_NA"
      }
    },
    {
      "id":"ID_CEC-21-4838|ST_1|CODE_09015|SX_M|RISK_3|AGE_22|SES_2|SCO_3|CD4_1|DRUG_1|MET_NA|APP_1|RES_1|REC_0|VEN_0|CL_1084|NAT_mex|2021-09-13",
      "cluster":824,
      "patient_attributes":{
        "ehars_uid":"ID_CEC-21-4838|ST_1|CODE_09015|SX_M|RISK_3|AGE_22|SES_2|SCO_3|CD4_1|DRUG_1|MET_NA|APP_1|RES_1|REC_0|VEN_0|CL_1084|NAT_mex|2021-09-13",
        "ST":"ST_1",
        "RISK":"RISK_3",
        "MET":"MET_NA",
        "NAT":"NAT_mex"
      }
    },
    {
      "id":"ID_CEC-21-4953|ST_1|CODE_09010|SX_M|RISK_3|AGE_35|SES_2|SCO_2|CD4_1|DRUG_1|MET_NA|APP_0|RES_1|REC_0|VEN_0|CL_1084|NAT_mex|2021-09-22",
      "cluster":824,
      "patient_attributes":{
        "ehars_uid":"ID_CEC-21-4953|ST_1|CODE_09010|SX_M|RISK_3|AGE_35|SES_2|SCO_2|CD4_1|DRUG_1|MET_NA|APP_0|RES_1|REC_0|VEN_0|CL_1084|NAT_mex|2021-09-22",
        "ST":"ST_1",
        "RISK":"RISK_3",
        "MET":"MET_NA",
        "NAT":"NAT_mex"
      }
    },
    {
      "id":"ID_CEC-21-4864|ST_1|CODE_09007|SX_M|RISK_3|AGE_29|SES_2|SCO_3|CD4_1|DRUG_1|MET_NA|APP_1|RES_1|REC_0|VEN_0|CL_1086|NAT_mex|2021-09-17",
      "cluster":825,
      "patient_attributes":{
        "ehars_uid":"ID_CEC-21-4864|ST_1|CODE_09007|SX_M|RISK_3|AGE_29|SES_2|SCO_3|CD4_1|DRUG_1|MET_NA|APP_1|RES_1|REC_0|VEN_0|CL_1086|NAT_mex|2021-09-17",
        "ST":"ST_1",
        "RISK":"RISK_3",
        "MET":"MET_NA",
        "NAT":"NAT_mex"
      }
    },
    {
      "id":"ID_CEC-22-8431|ST_1|CODE_07106|SX_M|RISK_3|AGE_25|SES_2|SCO_3|CD4_1|DRUG_1|MET_NA|APP_0|RES_1|REC_0|VEN_0|CL_1086|NAT_mex|2022-08-01",
      "cluster":825,
      "patient_attributes":{
        "ehars_uid":"ID_CEC-22-8431|ST_1|CODE_07106|SX_M|RISK_3|AGE_25|SES_2|SCO_3|CD4_1|DRUG_1|MET_NA|APP_0|RES_1|REC_0|VEN_0|CL_1086|NAT_mex|2022-08-01",
        "ST":"ST_1",
        "RISK":"RISK_3",
        "MET":"MET_NA",
        "NAT":"NAT_mex"
      }
    },
    {
      "id":"ID_CEC-21-4896|ST_1|CODE_09005|SX_M|RISK_3|AGE_21|SES_2|SCO_2|CD4_2|DRUG_1|MET_NA|APP_1|RES_1|REC_0|VEN_0|CL_1088|NAT_mex|2021-09-20",
      "cluster":826,
      "patient_attributes":{
        "ehars_uid":"ID_CEC-21-4896|ST_1|CODE_09005|SX_M|RISK_3|AGE_21|SES_2|SCO_2|CD4_2|DRUG_1|MET_NA|APP_1|RES_1|REC_0|VEN_0|CL_1088|NAT_mex|2021-09-20",
        "ST":"ST_1",
        "RISK":"RISK_3",
        "MET":"MET_NA",
        "NAT":"NAT_mex"
      }
    },
    {
      "id":"ID_CEC-22-6952|ST_1|CODE_09004|SX_M|RISK_3|AGE_26|SES_2|SCO_3|CD4_1|DRUG_1|MET_NA|APP_1|RES_1|REC_0|VEN_1|CL_1088|NAT_mex|2022-03-28",
      "cluster":826,
      "patient_attributes":{
        "ehars_uid":"ID_CEC-22-6952|ST_1|CODE_09004|SX_M|RISK_3|AGE_26|SES_2|SCO_3|CD4_1|DRUG_1|MET_NA|APP_1|RES_1|REC_0|VEN_1|CL_1088|NAT_mex|2022-03-28",
        "ST":"ST_1",
        "RISK":"RISK_3",
        "MET":"MET_NA",
        "NAT":"NAT_mex"
      }
    },
    {
      "id":"ID_CEC-21-4899|ST_1|CODE_09015|SX_M|RISK_3|AGE_34|SES_1|SCO_3|CD4_1|DRUG_0|MET_NA|APP_0|RES_2|REC_0|VEN_0|CL_1089|NAT_mex|2021-09-20",
      "cluster":827,
      "patient_attributes":{
        "ehars_uid":"ID_CEC-21-4899|ST_1|CODE_09015|SX_M|RISK_3|AGE_34|SES_1|SCO_3|CD4_1|DRUG_0|MET_NA|APP_0|RES_2|REC_0|VEN_0|CL_1089|NAT_mex|2021-09-20",
        "ST":"ST_1",
        "RISK":"RISK_3",
        "MET":"MET_NA",
        "NAT":"NAT_mex"
      }
    },
    {
      "id":"ID_CEC-22-6173|ST_1|CODE_09007|SX_M|RISK_NA|AGE_49|SES_NA|SCO_NA|CD4_1|DRUG_NA|MET_NA|APP_NA|RES_1|REC_0|VEN_NA|CL_1089|NAT_NA|2022-01-17",
      "cluster":827,
      "patient_attributes":{
        "ehars_uid":"ID_CEC-22-6173|ST_1|CODE_09007|SX_M|RISK_NA|AGE_49|SES_NA|SCO_NA|CD4_1|DRUG_NA|MET_NA|APP_NA|RES_1|REC_0|VEN_NA|CL_1089|NAT_NA|2022-01-17",
        "ST":"ST_1",
        "RISK":"RISK_NA",
        "MET":"MET_NA",
        "NAT":"NAT_NA"
      }
    },
    {
      "id":"ID_CEC-21-4925|ST_1|CODE_09013|SX_M|RISK_3|AGE_22|SES_1|SCO_2|CD4_1|DRUG_0|MET_NA|APP_1|RES_1|REC_0|VEN_1|CL_509|NAT_mex|2021-09-22",
      "cluster":828,
      "patient_attributes":{
        "ehars_uid":"ID_CEC-21-4925|ST_1|CODE_09013|SX_M|RISK_3|AGE_22|SES_1|SCO_2|CD4_1|DRUG_0|MET_NA|APP_1|RES_1|REC_0|VEN_1|CL_509|NAT_mex|2021-09-22",
        "ST":"ST_1",
        "RISK":"RISK_3",
        "MET":"MET_NA",
        "NAT":"NAT_mex"
      }
    },
    {
      "id":"ID_CEC-22-7843|ST_1|CODE_09008|SX_M|RISK_3|AGE_20|SES_2|SCO_2|CD4_1|DRUG_1|MET_NA|APP_1|RES_1|REC_0|VEN_1|CL_509|NAT_mex|2022-06-06",
      "cluster":828,
      "patient_attributes":{
        "ehars_uid":"ID_CEC-22-7843|ST_1|CODE_09008|SX_M|RISK_3|AGE_20|SES_2|SCO_2|CD4_1|DRUG_1|MET_NA|APP_1|RES_1|REC_0|VEN_1|CL_509|NAT_mex|2022-06-06",
        "ST":"ST_1",
        "RISK":"RISK_3",
        "MET":"MET_NA",
        "NAT":"NAT_mex"
      }
    },
    {
      "id":"ID_CEC-21-4929|ST_1|CODE_09005|SX_M|RISK_NA|AGE_36|SES_NA|SCO_NA|CD4_2|DRUG_NA|MET_NA|APP_NA|RES_1|REC_0|VEN_NA|CL_NA|NAT_NA|2021-09-22",
      "cluster":829,
      "patient_attributes":{
        "ehars_uid":"ID_CEC-21-4929|ST_1|CODE_09005|SX_M|RISK_NA|AGE_36|SES_NA|SCO_NA|CD4_2|DRUG_NA|MET_NA|APP_NA|RES_1|REC_0|VEN_NA|CL_NA|NAT_NA|2021-09-22",
        "ST":"ST_1",
        "RISK":"RISK_NA",
        "MET":"MET_NA",
        "NAT":"NAT_NA"
      }
    },
    {
      "id":"ID_CEC-21-5533|ST_1|CODE_09016|SX_M|RISK_3|AGE_27|SES_1|SCO_1|CD4_1|DRUG_1|MET_NA|APP_0|RES_1|REC_0|VEN_1|CL_NA|NAT_mex|2021-11-11",
      "cluster":829,
      "patient_attributes":{
        "ehars_uid":"ID_CEC-21-5533|ST_1|CODE_09016|SX_M|RISK_3|AGE_27|SES_1|SCO_1|CD4_1|DRUG_1|MET_NA|APP_0|RES_1|REC_0|VEN_1|CL_NA|NAT_mex|2021-11-11",
        "ST":"ST_1",
        "RISK":"RISK_3",
        "MET":"MET_NA",
        "NAT":"NAT_mex"
      }
    },
    {
      "id":"ID_CEC-21-4938|ST_2|CODE_15060|SX_M|RISK_3|AGE_38|SES_2|SCO_3|CD4_2|DRUG_0|MET_NA|APP_1|RES_4|REC_0|VEN_0|CL_1090|NAT_mex|2021-09-23",
      "cluster":830,
      "patient_attributes":{
        "ehars_uid":"ID_CEC-21-4938|ST_2|CODE_15060|SX_M|RISK_3|AGE_38|SES_2|SCO_3|CD4_2|DRUG_0|MET_NA|APP_1|RES_4|REC_0|VEN_0|CL_1090|NAT_mex|2021-09-23",
        "ST":"ST_2",
        "RISK":"RISK_3",
        "MET":"MET_NA",
        "NAT":"NAT_mex"
      }
    },
    {
      "id":"ID_CEC-21-4935|ST_1|CODE_09007|SX_M|RISK_3|AGE_56|SES_2|SCO_3|CD4_2|DRUG_1|MET_NA|APP_0|RES_4|REC_0|VEN_1|CL_1090|NAT_mex|2021-09-23",
      "cluster":830,
      "patient_attributes":{
        "ehars_uid":"ID_CEC-21-4935|ST_1|CODE_09007|SX_M|RISK_3|AGE_56|SES_2|SCO_3|CD4_2|DRUG_1|MET_NA|APP_0|RES_4|REC_0|VEN_1|CL_1090|NAT_mex|2021-09-23",
        "ST":"ST_1",
        "RISK":"RISK_3",
        "MET":"MET_NA",
        "NAT":"NAT_mex"
      }
    },
    {
      "id":"ID_CEC-21-4959|ST_1|CODE_09016|SX_M|RISK_3|AGE_35|SES_2|SCO_3|CD4_2|DRUG_1|MET_NA|APP_1|RES_1|REC_0|VEN_0|CL_1092|NAT_mex|2021-09-24",
      "cluster":831,
      "patient_attributes":{
        "ehars_uid":"ID_CEC-21-4959|ST_1|CODE_09016|SX_M|RISK_3|AGE_35|SES_2|SCO_3|CD4_2|DRUG_1|MET_NA|APP_1|RES_1|REC_0|VEN_0|CL_1092|NAT_mex|2021-09-24",
        "ST":"ST_1",
        "RISK":"RISK_3",
        "MET":"MET_NA",
        "NAT":"NAT_mex"
      }
    },
    {
      "id":"ID_CEC-21-5204|ST_1|CODE_09014|SX_M|RISK_3|AGE_28|SES_2|SCO_3|CD4_2|DRUG_0|MET_NA|APP_1|RES_1|REC_0|VEN_1|CL_1092|NAT_mex|2021-10-14",
      "cluster":831,
      "patient_attributes":{
        "ehars_uid":"ID_CEC-21-5204|ST_1|CODE_09014|SX_M|RISK_3|AGE_28|SES_2|SCO_3|CD4_2|DRUG_0|MET_NA|APP_1|RES_1|REC_0|VEN_1|CL_1092|NAT_mex|2021-10-14",
        "ST":"ST_1",
        "RISK":"RISK_3",
        "MET":"MET_NA",
        "NAT":"NAT_mex"
      }
    },
    {
      "id":"ID_CEC-21-4976|ST_1|CODE_09006|SX_M|RISK_3|AGE_28|SES_2|SCO_2|CD4_2|DRUG_0|MET_NA|APP_1|RES_1|REC_0|VEN_1|CL_784|NAT_mex|2021-09-24",
      "cluster":832,
      "patient_attributes":{
        "ehars_uid":"ID_CEC-21-4976|ST_1|CODE_09006|SX_M|RISK_3|AGE_28|SES_2|SCO_2|CD4_2|DRUG_0|MET_NA|APP_1|RES_1|REC_0|VEN_1|CL_784|NAT_mex|2021-09-24",
        "ST":"ST_1",
        "RISK":"RISK_3",
        "MET":"MET_NA",
        "NAT":"NAT_mex"
      }
    },
    {
      "id":"ID_CEC-22-9672|ST_1|CODE_09007|SX_F|RISK_1|AGE_33|SES_2|SCO_2|CD4_1|DRUG_0|MET_NA|APP_0|RES_1|REC_0|VEN_0|CL_784|NAT_mex|2022-11-24",
      "cluster":832,
      "patient_attributes":{
        "ehars_uid":"ID_CEC-22-9672|ST_1|CODE_09007|SX_F|RISK_1|AGE_33|SES_2|SCO_2|CD4_1|DRUG_0|MET_NA|APP_0|RES_1|REC_0|VEN_0|CL_784|NAT_mex|2022-11-24",
        "ST":"ST_1",
        "RISK":"RISK_1",
        "MET":"MET_NA",
        "NAT":"NAT_mex"
      }
    },
    {
      "id":"ID_CEC-21-4991|ST_1|CODE_09012|SX_M|RISK_3|AGE_27|SES_1|SCO_3|CD4_2|DRUG_1|MET_NA|APP_1|RES_1|REC_0|VEN_1|CL_NA|NAT_mex|2021-09-27",
      "cluster":833,
      "patient_attributes":{
        "ehars_uid":"ID_CEC-21-4991|ST_1|CODE_09012|SX_M|RISK_3|AGE_27|SES_1|SCO_3|CD4_2|DRUG_1|MET_NA|APP_1|RES_1|REC_0|VEN_1|CL_NA|NAT_mex|2021-09-27",
        "ST":"ST_1",
        "RISK":"RISK_3",
        "MET":"MET_NA",
        "NAT":"NAT_mex"
      }
    },
    {
      "id":"ID_CEC-22-9811|ST_1|CODE_09016|SX_M|RISK_3|AGE_30|SES_1|SCO_3|CD4_2|DRUG_1|MET_NA|APP_1|RES_1|REC_0|VEN_1|CL_NA|NAT_mex|2022-12-08",
      "cluster":833,
      "patient_attributes":{
        "ehars_uid":"ID_CEC-22-9811|ST_1|CODE_09016|SX_M|RISK_3|AGE_30|SES_1|SCO_3|CD4_2|DRUG_1|MET_NA|APP_1|RES_1|REC_0|VEN_1|CL_NA|NAT_mex|2022-12-08",
        "ST":"ST_1",
        "RISK":"RISK_3",
        "MET":"MET_NA",
        "NAT":"NAT_mex"
      }
    },
    {
      "id":"ID_CEC-21-4998|ST_1|CODE_09010|SX_M|RISK_3|AGE_26|SES_2|SCO_2|CD4_2|DRUG_1|MET_NA|APP_0|RES_1|REC_0|VEN_0|CL_1284|NAT_mex|2021-09-27",
      "cluster":834,
      "patient_attributes":{
        "ehars_uid":"ID_CEC-21-4998|ST_1|CODE_09010|SX_M|RISK_3|AGE_26|SES_2|SCO_2|CD4_2|DRUG_1|MET_NA|APP_0|RES_1|REC_0|VEN_0|CL_1284|NAT_mex|2021-09-27",
        "ST":"ST_1",
        "RISK":"RISK_3",
        "MET":"MET_NA",
        "NAT":"NAT_mex"
      }
    },
    {
      "id":"ID_CEC-22-9465|ST_1|CODE_09010|SX_M|RISK_3|AGE_26|SES_1|SCO_2|CD4_2|DRUG_0|MET_NA|APP_1|RES_1|REC_0|VEN_0|CL_1284|NAT_mex|2022-11-03",
      "cluster":834,
      "patient_attributes":{
        "ehars_uid":"ID_CEC-22-9465|ST_1|CODE_09010|SX_M|RISK_3|AGE_26|SES_1|SCO_2|CD4_2|DRUG_0|MET_NA|APP_1|RES_1|REC_0|VEN_0|CL_1284|NAT_mex|2022-11-03",
        "ST":"ST_1",
        "RISK":"RISK_3",
        "MET":"MET_NA",
        "NAT":"NAT_mex"
      }
    },
    {
      "id":"ID_CEC-21-5005|ST_1|CODE_09015|SX_M|RISK_3|AGE_32|SES_2|SCO_3|CD4_3|DRUG_1|MET_NA|APP_1|RES_5|REC_1|VEN_0|CL_674|NAT_mex|2021-09-28",
      "cluster":835,
      "patient_attributes":{
        "ehars_uid":"ID_CEC-21-5005|ST_1|CODE_09015|SX_M|RISK_3|AGE_32|SES_2|SCO_3|CD4_3|DRUG_1|MET_NA|APP_1|RES_5|REC_1|VEN_0|CL_674|NAT_mex|2021-09-28",
        "ST":"ST_1",
        "RISK":"RISK_3",
        "MET":"MET_NA",
        "NAT":"NAT_mex"
      }
    },
    {
      "id":"ID_CEC-22-6382|ST_1|CODE_09016|SX_M|RISK_3|AGE_42|SES_1|SCO_2|CD4_1|DRUG_0|MET_NA|APP_1|RES_5|REC_0|VEN_1|CL_674|NAT_mex|2022-02-08",
      "cluster":835,
      "patient_attributes":{
        "ehars_uid":"ID_CEC-22-6382|ST_1|CODE_09016|SX_M|RISK_3|AGE_42|SES_1|SCO_2|CD4_1|DRUG_0|MET_NA|APP_1|RES_5|REC_0|VEN_1|CL_674|NAT_mex|2022-02-08",
        "ST":"ST_1",
        "RISK":"RISK_3",
        "MET":"MET_NA",
        "NAT":"NAT_mex"
      }
    },
    {
      "id":"ID_CEC-21-5008|ST_1|CODE_09012|SX_M|RISK_3|AGE_50|SES_2|SCO_3|CD4_2|DRUG_0|MET_NA|APP_1|RES_1|REC_0|VEN_1|CL_1285|NAT_mex|2021-09-28",
      "cluster":836,
      "patient_attributes":{
        "ehars_uid":"ID_CEC-21-5008|ST_1|CODE_09012|SX_M|RISK_3|AGE_50|SES_2|SCO_3|CD4_2|DRUG_0|MET_NA|APP_1|RES_1|REC_0|VEN_1|CL_1285|NAT_mex|2021-09-28",
        "ST":"ST_1",
        "RISK":"RISK_3",
        "MET":"MET_NA",
        "NAT":"NAT_mex"
      }
    },
    {
      "id":"ID_CEC-22-9484|ST_1|CODE_09002|SX_M|RISK_3|AGE_42|SES_2|SCO_3|CD4_1|DRUG_1|MET_1|APP_1|RES_1|REC_0|VEN_1|CL_1285|NAT_mex|2022-11-03",
      "cluster":836,
      "patient_attributes":{
        "ehars_uid":"ID_CEC-22-9484|ST_1|CODE_09002|SX_M|RISK_3|AGE_42|SES_2|SCO_3|CD4_1|DRUG_1|MET_1|APP_1|RES_1|REC_0|VEN_1|CL_1285|NAT_mex|2022-11-03",
        "ST":"ST_1",
        "RISK":"RISK_3",
        "MET":"MET_1",
        "NAT":"NAT_mex"
      }
    },
    {
      "id":"ID_CEC-21-5009|ST_2|CODE_15013|SX_M|RISK_3|AGE_25|SES_1|SCO_2|CD4_1|DRUG_1|MET_NA|APP_1|RES_1|REC_0|VEN_NA|CL_675|NAT_mex|2021-09-28",
      "cluster":837,
      "patient_attributes":{
        "ehars_uid":"ID_CEC-21-5009|ST_2|CODE_15013|SX_M|RISK_3|AGE_25|SES_1|SCO_2|CD4_1|DRUG_1|MET_NA|APP_1|RES_1|REC_0|VEN_NA|CL_675|NAT_mex|2021-09-28",
        "ST":"ST_2",
        "RISK":"RISK_3",
        "MET":"MET_NA",
        "NAT":"NAT_mex"
      }
    },
    {
      "id":"ID_CEC-21-5026|ST_1|CODE_09007|SX_M|RISK_3|AGE_29|SES_1|SCO_2|CD4_2|DRUG_1|MET_NA|APP_0|RES_1|REC_0|VEN_0|CL_675|NAT_mex|2021-09-29",
      "cluster":837,
      "patient_attributes":{
        "ehars_uid":"ID_CEC-21-5026|ST_1|CODE_09007|SX_M|RISK_3|AGE_29|SES_1|SCO_2|CD4_2|DRUG_1|MET_NA|APP_0|RES_1|REC_0|VEN_0|CL_675|NAT_mex|2021-09-29",
        "ST":"ST_1",
        "RISK":"RISK_3",
        "MET":"MET_NA",
        "NAT":"NAT_mex"
      }
    },
    {
      "id":"ID_CEC-21-5011|ST_2|CODE_15005|SX_M|RISK_3|AGE_48|SES_2|SCO_3|CD4_2|DRUG_1|MET_NA|APP_0|RES_1|REC_0|VEN_0|CL_1095|NAT_mex|2021-09-27",
      "cluster":838,
      "patient_attributes":{
        "ehars_uid":"ID_CEC-21-5011|ST_2|CODE_15005|SX_M|RISK_3|AGE_48|SES_2|SCO_3|CD4_2|DRUG_1|MET_NA|APP_0|RES_1|REC_0|VEN_0|CL_1095|NAT_mex|2021-09-27",
        "ST":"ST_2",
        "RISK":"RISK_3",
        "MET":"MET_NA",
        "NAT":"NAT_mex"
      }
    },
    {
      "id":"ID_CEC-21-5616|ST_2|CODE_15073|SX_M|RISK_3|AGE_29|SES_2|SCO_3|CD4_2|DRUG_1|MET_NA|APP_1|RES_1|REC_1|VEN_0|CL_1095|NAT_mex|2021-11-19",
      "cluster":838,
      "patient_attributes":{
        "ehars_uid":"ID_CEC-21-5616|ST_2|CODE_15073|SX_M|RISK_3|AGE_29|SES_2|SCO_3|CD4_2|DRUG_1|MET_NA|APP_1|RES_1|REC_1|VEN_0|CL_1095|NAT_mex|2021-11-19",
        "ST":"ST_2",
        "RISK":"RISK_3",
        "MET":"MET_NA",
        "NAT":"NAT_mex"
      }
    },
    {
      "id":"ID_CEC-21-5013|ST_1|CODE_09007|SX_M|RISK_3|AGE_26|SES_1|SCO_2|CD4_2|DRUG_1|MET_NA|APP_1|RES_1|REC_0|VEN_1|CL_1096|NAT_mex|2021-09-27",
      "cluster":839,
      "patient_attributes":{
        "ehars_uid":"ID_CEC-21-5013|ST_1|CODE_09007|SX_M|RISK_3|AGE_26|SES_1|SCO_2|CD4_2|DRUG_1|MET_NA|APP_1|RES_1|REC_0|VEN_1|CL_1096|NAT_mex|2021-09-27",
        "ST":"ST_1",
        "RISK":"RISK_3",
        "MET":"MET_NA",
        "NAT":"NAT_mex"
      }
    },
    {
      "id":"ID_CEC-22-6417|ST_1|CODE_09007|SX_M|RISK_NA|AGE_31|SES_NA|SCO_NA|CD4_2|DRUG_NA|MET_NA|APP_NA|RES_1|REC_0|VEN_NA|CL_1096|NAT_NA|2022-02-09",
      "cluster":839,
      "patient_attributes":{
        "ehars_uid":"ID_CEC-22-6417|ST_1|CODE_09007|SX_M|RISK_NA|AGE_31|SES_NA|SCO_NA|CD4_2|DRUG_NA|MET_NA|APP_NA|RES_1|REC_0|VEN_NA|CL_1096|NAT_NA|2022-02-09",
        "ST":"ST_1",
        "RISK":"RISK_NA",
        "MET":"MET_NA",
        "NAT":"NAT_NA"
      }
    },
    {
      "id":"ID_CEC-21-5037|ST_2|CODE_15033|SX_M|RISK_3|AGE_30|SES_2|SCO_2|CD4_2|DRUG_1|MET_NA|APP_0|RES_2|REC_0|VEN_0|CL_1097|NAT_mex|2021-09-30",
      "cluster":840,
      "patient_attributes":{
        "ehars_uid":"ID_CEC-21-5037|ST_2|CODE_15033|SX_M|RISK_3|AGE_30|SES_2|SCO_2|CD4_2|DRUG_1|MET_NA|APP_0|RES_2|REC_0|VEN_0|CL_1097|NAT_mex|2021-09-30",
        "ST":"ST_2",
        "RISK":"RISK_3",
        "MET":"MET_NA",
        "NAT":"NAT_mex"
      }
    },
    {
      "id":"ID_CEC-21-5038|ST_2|CODE_15033|SX_M|RISK_3|AGE_30|SES_2|SCO_2|CD4_3|DRUG_1|MET_NA|APP_0|RES_2|REC_0|VEN_0|CL_1097|NAT_mex|2021-09-30",
      "cluster":840,
      "patient_attributes":{
        "ehars_uid":"ID_CEC-21-5038|ST_2|CODE_15033|SX_M|RISK_3|AGE_30|SES_2|SCO_2|CD4_3|DRUG_1|MET_NA|APP_0|RES_2|REC_0|VEN_0|CL_1097|NAT_mex|2021-09-30",
        "ST":"ST_2",
        "RISK":"RISK_3",
        "MET":"MET_NA",
        "NAT":"NAT_mex"
      }
    },
    {
      "id":"ID_CEC-21-5068|ST_2|CODE_15057|SX_M|RISK_3|AGE_22|SES_1|SCO_2|CD4_2|DRUG_1|MET_NA|APP_1|RES_5|REC_1|VEN_1|CL_NA|NAT_mex|2021-10-01",
      "cluster":841,
      "patient_attributes":{
        "ehars_uid":"ID_CEC-21-5068|ST_2|CODE_15057|SX_M|RISK_3|AGE_22|SES_1|SCO_2|CD4_2|DRUG_1|MET_NA|APP_1|RES_5|REC_1|VEN_1|CL_NA|NAT_mex|2021-10-01",
        "ST":"ST_2",
        "RISK":"RISK_3",
        "MET":"MET_NA",
        "NAT":"NAT_mex"
      }
    },
    {
      "id":"ID_CEC-22-6562|ST_2|CODE_15033|SX_M|RISK_3|AGE_27|SES_2|SCO_2|CD4_1|DRUG_0|MET_NA|APP_0|RES_5|REC_0|VEN_0|CL_NA|NAT_mex|2022-02-22",
      "cluster":841,
      "patient_attributes":{
        "ehars_uid":"ID_CEC-22-6562|ST_2|CODE_15033|SX_M|RISK_3|AGE_27|SES_2|SCO_2|CD4_1|DRUG_0|MET_NA|APP_0|RES_5|REC_0|VEN_0|CL_NA|NAT_mex|2022-02-22",
        "ST":"ST_2",
        "RISK":"RISK_3",
        "MET":"MET_NA",
        "NAT":"NAT_mex"
      }
    },
    {
      "id":"ID_CEC-21-5080|ST_1|CODE_09003|SX_M|RISK_NA|AGE_25|SES_NA|SCO_NA|CD4_1|DRUG_NA|MET_NA|APP_NA|RES_1|REC_0|VEN_NA|CL_654|NAT_NA|2021-10-04",
      "cluster":842,
      "patient_attributes":{
        "ehars_uid":"ID_CEC-21-5080|ST_1|CODE_09003|SX_M|RISK_NA|AGE_25|SES_NA|SCO_NA|CD4_1|DRUG_NA|MET_NA|APP_NA|RES_1|REC_0|VEN_NA|CL_654|NAT_NA|2021-10-04",
        "ST":"ST_1",
        "RISK":"RISK_NA",
        "MET":"MET_NA",
        "NAT":"NAT_NA"
      }
    },
    {
      "id":"ID_CEC-22-8008|ST_1|CODE_09003|SX_M|RISK_3|AGE_33|SES_2|SCO_3|CD4_1|DRUG_0|MET_NA|APP_1|RES_1|REC_0|VEN_0|CL_654|NAT_mex|2022-06-20",
      "cluster":842,
      "patient_attributes":{
        "ehars_uid":"ID_CEC-22-8008|ST_1|CODE_09003|SX_M|RISK_3|AGE_33|SES_2|SCO_3|CD4_1|DRUG_0|MET_NA|APP_1|RES_1|REC_0|VEN_0|CL_654|NAT_mex|2022-06-20",
        "ST":"ST_1",
        "RISK":"RISK_3",
        "MET":"MET_NA",
        "NAT":"NAT_mex"
      }
    },
    {
      "id":"ID_CEC-21-5123|ST_2|CODE_15104|SX_M|RISK_3|AGE_49|SES_2|SCO_2|CD4_1|DRUG_0|MET_NA|APP_1|RES_1|REC_0|VEN_0|CL_1102|NAT_mex|2021-10-07",
      "cluster":843,
      "patient_attributes":{
        "ehars_uid":"ID_CEC-21-5123|ST_2|CODE_15104|SX_M|RISK_3|AGE_49|SES_2|SCO_2|CD4_1|DRUG_0|MET_NA|APP_1|RES_1|REC_0|VEN_0|CL_1102|NAT_mex|2021-10-07",
        "ST":"ST_2",
        "RISK":"RISK_3",
        "MET":"MET_NA",
        "NAT":"NAT_mex"
      }
    },
    {
      "id":"ID_CEC-21-5128|ST_1|CODE_09016|SX_M|RISK_3|AGE_44|SES_2|SCO_2|CD4_3|DRUG_0|MET_NA|APP_1|RES_1|REC_1|VEN_0|CL_1102|NAT_mex|2021-10-07",
      "cluster":843,
      "patient_attributes":{
        "ehars_uid":"ID_CEC-21-5128|ST_1|CODE_09016|SX_M|RISK_3|AGE_44|SES_2|SCO_2|CD4_3|DRUG_0|MET_NA|APP_1|RES_1|REC_1|VEN_0|CL_1102|NAT_mex|2021-10-07",
        "ST":"ST_1",
        "RISK":"RISK_3",
        "MET":"MET_NA",
        "NAT":"NAT_mex"
      }
    },
    {
      "id":"ID_CEC-21-5131|ST_1|CODE_09011|SX_M|RISK_3|AGE_24|SES_1|SCO_2|CD4_1|DRUG_1|MET_NA|APP_1|RES_2|REC_0|VEN_1|CL_367|NAT_mex|2021-10-07",
      "cluster":844,
      "patient_attributes":{
        "ehars_uid":"ID_CEC-21-5131|ST_1|CODE_09011|SX_M|RISK_3|AGE_24|SES_1|SCO_2|CD4_1|DRUG_1|MET_NA|APP_1|RES_2|REC_0|VEN_1|CL_367|NAT_mex|2021-10-07",
        "ST":"ST_1",
        "RISK":"RISK_3",
        "MET":"MET_NA",
        "NAT":"NAT_mex"
      }
    },
    {
      "id":"ID_CEC-22-6209|ST_1|CODE_09007|SX_M|RISK_3|AGE_24|SES_2|SCO_2|CD4_1|DRUG_0|MET_NA|APP_1|RES_2|REC_0|VEN_0|CL_367|NAT_mex|2022-01-21",
      "cluster":844,
      "patient_attributes":{
        "ehars_uid":"ID_CEC-22-6209|ST_1|CODE_09007|SX_M|RISK_3|AGE_24|SES_2|SCO_2|CD4_1|DRUG_0|MET_NA|APP_1|RES_2|REC_0|VEN_0|CL_367|NAT_mex|2022-01-21",
        "ST":"ST_1",
        "RISK":"RISK_3",
        "MET":"MET_NA",
        "NAT":"NAT_mex"
      }
    },
    {
      "id":"ID_CEC-21-5170|ST_2|CODE_15053|SX_M|RISK_3|AGE_23|SES_2|SCO_3|CD4_2|DRUG_1|MET_NA|APP_1|RES_1|REC_0|VEN_0|CL_1103|NAT_mex|2021-10-11",
      "cluster":845,
      "patient_attributes":{
        "ehars_uid":"ID_CEC-21-5170|ST_2|CODE_15053|SX_M|RISK_3|AGE_23|SES_2|SCO_3|CD4_2|DRUG_1|MET_NA|APP_1|RES_1|REC_0|VEN_0|CL_1103|NAT_mex|2021-10-11",
        "ST":"ST_2",
        "RISK":"RISK_3",
        "MET":"MET_NA",
        "NAT":"NAT_mex"
      }
    },
    {
      "id":"ID_CEC-21-5270|ST_1|CODE_07106|SX_M|RISK_3|AGE_29|SES_2|SCO_2|CD4_2|DRUG_1|MET_NA|APP_1|RES_1|REC_1|VEN_0|CL_1103|NAT_mex|2021-10-19",
      "cluster":845,
      "patient_attributes":{
        "ehars_uid":"ID_CEC-21-5270|ST_1|CODE_07106|SX_M|RISK_3|AGE_29|SES_2|SCO_2|CD4_2|DRUG_1|MET_NA|APP_1|RES_1|REC_1|VEN_0|CL_1103|NAT_mex|2021-10-19",
        "ST":"ST_1",
        "RISK":"RISK_3",
        "MET":"MET_NA",
        "NAT":"NAT_mex"
      }
    },
    {
      "id":"ID_CEC-21-5176|ST_2|CODE_15020|SX_M|RISK_3|AGE_23|SES_2|SCO_2|CD4_2|DRUG_1|MET_NA|APP_1|RES_1|REC_0|VEN_1|CL_NA|NAT_mex|2021-10-11",
      "cluster":846,
      "patient_attributes":{
        "ehars_uid":"ID_CEC-21-5176|ST_2|CODE_15020|SX_M|RISK_3|AGE_23|SES_2|SCO_2|CD4_2|DRUG_1|MET_NA|APP_1|RES_1|REC_0|VEN_1|CL_NA|NAT_mex|2021-10-11",
        "ST":"ST_2",
        "RISK":"RISK_3",
        "MET":"MET_NA",
        "NAT":"NAT_mex"
      }
    },
    {
      "id":"ID_CEC-22-8926|ST_1|CODE_07106|SX_M|RISK_3|AGE_18|SES_1|SCO_3|CD4_2|DRUG_1|MET_NA|APP_0|RES_1|REC_0|VEN_0|CL_NA|NAT_mex|2022-09-08",
      "cluster":846,
      "patient_attributes":{
        "ehars_uid":"ID_CEC-22-8926|ST_1|CODE_07106|SX_M|RISK_3|AGE_18|SES_1|SCO_3|CD4_2|DRUG_1|MET_NA|APP_0|RES_1|REC_0|VEN_0|CL_NA|NAT_mex|2022-09-08",
        "ST":"ST_1",
        "RISK":"RISK_3",
        "MET":"MET_NA",
        "NAT":"NAT_mex"
      }
    },
    {
      "id":"ID_CEC-21-5194|ST_2|CODE_15057|SX_M|RISK_3|AGE_23|SES_1|SCO_3|CD4_1|DRUG_0|MET_NA|APP_0|RES_1|REC_0|VEN_0|CL_1104|NAT_mex|2021-10-13",
      "cluster":847,
      "patient_attributes":{
        "ehars_uid":"ID_CEC-21-5194|ST_2|CODE_15057|SX_M|RISK_3|AGE_23|SES_1|SCO_3|CD4_1|DRUG_0|MET_NA|APP_0|RES_1|REC_0|VEN_0|CL_1104|NAT_mex|2021-10-13",
        "ST":"ST_2",
        "RISK":"RISK_3",
        "MET":"MET_NA",
        "NAT":"NAT_mex"
      }
    },
    {
      "id":"ID_CEC-22-7456|ST_1|CODE_09003|SX_M|RISK_3|AGE_26|SES_2|SCO_2|CD4_2|DRUG_1|MET_NA|APP_1|RES_1|REC_0|VEN_1|CL_1104|NAT_mex|2022-05-10",
      "cluster":847,
      "patient_attributes":{
        "ehars_uid":"ID_CEC-22-7456|ST_1|CODE_09003|SX_M|RISK_3|AGE_26|SES_2|SCO_2|CD4_2|DRUG_1|MET_NA|APP_1|RES_1|REC_0|VEN_1|CL_1104|NAT_mex|2022-05-10",
        "ST":"ST_1",
        "RISK":"RISK_3",
        "MET":"MET_NA",
        "NAT":"NAT_mex"
      }
    },
    {
      "id":"ID_CEC-21-5210|ST_2|CODE_15020|SX_M|RISK_3|AGE_29|SES_2|SCO_3|CD4_2|DRUG_1|MET_NA|APP_1|RES_1|REC_0|VEN_1|CL_1105|NAT_mex|2021-10-14",
      "cluster":848,
      "patient_attributes":{
        "ehars_uid":"ID_CEC-21-5210|ST_2|CODE_15020|SX_M|RISK_3|AGE_29|SES_2|SCO_3|CD4_2|DRUG_1|MET_NA|APP_1|RES_1|REC_0|VEN_1|CL_1105|NAT_mex|2021-10-14",
        "ST":"ST_2",
        "RISK":"RISK_3",
        "MET":"MET_NA",
        "NAT":"NAT_mex"
      }
    },
    {
      "id":"ID_CEC-21-5212|ST_1|CODE_09003|SX_M|RISK_3|AGE_27|SES_2|SCO_2|CD4_2|DRUG_1|MET_NA|APP_1|RES_1|REC_1|VEN_1|CL_1105|NAT_mex|2021-10-14",
      "cluster":848,
      "patient_attributes":{
        "ehars_uid":"ID_CEC-21-5212|ST_1|CODE_09003|SX_M|RISK_3|AGE_27|SES_2|SCO_2|CD4_2|DRUG_1|MET_NA|APP_1|RES_1|REC_1|VEN_1|CL_1105|NAT_mex|2021-10-14",
        "ST":"ST_1",
        "RISK":"RISK_3",
        "MET":"MET_NA",
        "NAT":"NAT_mex"
      }
    },
    {
      "id":"ID_CEC-21-5214|ST_1|CODE_09014|SX_M|RISK_3|AGE_26|SES_1|SCO_2|CD4_2|DRUG_1|MET_NA|APP_1|RES_1|REC_1|VEN_0|CL_569|NAT_mex|2021-10-14",
      "cluster":849,
      "patient_attributes":{
        "ehars_uid":"ID_CEC-21-5214|ST_1|CODE_09014|SX_M|RISK_3|AGE_26|SES_1|SCO_2|CD4_2|DRUG_1|MET_NA|APP_1|RES_1|REC_1|VEN_0|CL_569|NAT_mex|2021-10-14",
        "ST":"ST_1",
        "RISK":"RISK_3",
        "MET":"MET_NA",
        "NAT":"NAT_mex"
      }
    },
    {
      "id":"ID_CEC-21-5246|ST_1|CODE_09015|SX_M|RISK_3|AGE_33|SES_2|SCO_3|CD4_2|DRUG_1|MET_0|APP_1|RES_1|REC_0|VEN_0|CL_569|NAT_mex|2021-10-18",
      "cluster":849,
      "patient_attributes":{
        "ehars_uid":"ID_CEC-21-5246|ST_1|CODE_09015|SX_M|RISK_3|AGE_33|SES_2|SCO_3|CD4_2|DRUG_1|MET_0|APP_1|RES_1|REC_0|VEN_0|CL_569|NAT_mex|2021-10-18",
        "ST":"ST_1",
        "RISK":"RISK_3",
        "MET":"MET_0",
        "NAT":"NAT_mex"
      }
    },
    {
      "id":"ID_CEC-21-5215|ST_1|CODE_09003|SX_M|RISK_NA|AGE_25|SES_NA|SCO_NA|CD4_2|DRUG_NA|MET_NA|APP_NA|RES_1|REC_1|VEN_NA|CL_1106|NAT_NA|2021-10-14",
      "cluster":850,
      "patient_attributes":{
        "ehars_uid":"ID_CEC-21-5215|ST_1|CODE_09003|SX_M|RISK_NA|AGE_25|SES_NA|SCO_NA|CD4_2|DRUG_NA|MET_NA|APP_NA|RES_1|REC_1|VEN_NA|CL_1106|NAT_NA|2021-10-14",
        "ST":"ST_1",
        "RISK":"RISK_NA",
        "MET":"MET_NA",
        "NAT":"NAT_NA"
      }
    },
    {
      "id":"ID_CEC-21-5842|ST_1|CODE_09003|SX_M|RISK_3|AGE_27|SES_2|SCO_2|CD4_2|DRUG_0|MET_NA|APP_0|RES_1|REC_0|VEN_0|CL_1106|NAT_mex|2021-12-07",
      "cluster":850,
      "patient_attributes":{
        "ehars_uid":"ID_CEC-21-5842|ST_1|CODE_09003|SX_M|RISK_3|AGE_27|SES_2|SCO_2|CD4_2|DRUG_0|MET_NA|APP_0|RES_1|REC_0|VEN_0|CL_1106|NAT_mex|2021-12-07",
        "ST":"ST_1",
        "RISK":"RISK_3",
        "MET":"MET_NA",
        "NAT":"NAT_mex"
      }
    },
    {
      "id":"ID_CEC-21-5224|ST_1|CODE_09012|SX_M|RISK_2|AGE_28|SES_1|SCO_3|CD4_1|DRUG_0|MET_NA|APP_0|RES_1|REC_0|VEN_0|CL_NA|NAT_mex|2021-10-13",
      "cluster":851,
      "patient_attributes":{
        "ehars_uid":"ID_CEC-21-5224|ST_1|CODE_09012|SX_M|RISK_2|AGE_28|SES_1|SCO_3|CD4_1|DRUG_0|MET_NA|APP_0|RES_1|REC_0|VEN_0|CL_NA|NAT_mex|2021-10-13",
        "ST":"ST_1",
        "RISK":"RISK_2",
        "MET":"MET_NA",
        "NAT":"NAT_mex"
      }
    },
    {
      "id":"ID_CEC-21-5225|ST_1|CODE_09012|SX_M|RISK_2|AGE_29|SES_2|SCO_3|CD4_1|DRUG_1|MET_NA|APP_1|RES_1|REC_0|VEN_NA|CL_NA|NAT_mex|2021-10-13",
      "cluster":851,
      "patient_attributes":{
        "ehars_uid":"ID_CEC-21-5225|ST_1|CODE_09012|SX_M|RISK_2|AGE_29|SES_2|SCO_3|CD4_1|DRUG_1|MET_NA|APP_1|RES_1|REC_0|VEN_NA|CL_NA|NAT_mex|2021-10-13",
        "ST":"ST_1",
        "RISK":"RISK_2",
        "MET":"MET_NA",
        "NAT":"NAT_mex"
      }
    },
    {
      "id":"ID_CEC-21-5228|ST_1|CODE_09011|SX_M|RISK_3|AGE_22|SES_2|SCO_2|CD4_2|DRUG_1|MET_NA|APP_1|RES_3|REC_0|VEN_0|CL_726|NAT_mex|2021-10-14",
      "cluster":852,
      "patient_attributes":{
        "ehars_uid":"ID_CEC-21-5228|ST_1|CODE_09011|SX_M|RISK_3|AGE_22|SES_2|SCO_2|CD4_2|DRUG_1|MET_NA|APP_1|RES_3|REC_0|VEN_0|CL_726|NAT_mex|2021-10-14",
        "ST":"ST_1",
        "RISK":"RISK_3",
        "MET":"MET_NA",
        "NAT":"NAT_mex"
      }
    },
    {
      "id":"ID_CEC-22-9761|ST_1|CODE_09005|SX_M|RISK_3|AGE_25|SES_1|SCO_2|CD4_2|DRUG_1|MET_NA|APP_1|RES_3|REC_1|VEN_1|CL_726|NAT_mex|2022-12-05",
      "cluster":852,
      "patient_attributes":{
        "ehars_uid":"ID_CEC-22-9761|ST_1|CODE_09005|SX_M|RISK_3|AGE_25|SES_1|SCO_2|CD4_2|DRUG_1|MET_NA|APP_1|RES_3|REC_1|VEN_1|CL_726|NAT_mex|2022-12-05",
        "ST":"ST_1",
        "RISK":"RISK_3",
        "MET":"MET_NA",
        "NAT":"NAT_mex"
      }
    },
    {
      "id":"ID_CEC-21-5248|ST_1|CODE_09016|SX_M|RISK_3|AGE_21|SES_2|SCO_2|CD4_2|DRUG_0|MET_NA|APP_1|RES_1|REC_0|VEN_0|CL_1108|NAT_mex|2021-10-18",
      "cluster":853,
      "patient_attributes":{
        "ehars_uid":"ID_CEC-21-5248|ST_1|CODE_09016|SX_M|RISK_3|AGE_21|SES_2|SCO_2|CD4_2|DRUG_0|MET_NA|APP_1|RES_1|REC_0|VEN_0|CL_1108|NAT_mex|2021-10-18",
        "ST":"ST_1",
        "RISK":"RISK_3",
        "MET":"MET_NA",
        "NAT":"NAT_mex"
      }
    },
    {
      "id":"ID_CEC-22-8474|ST_1|CODE_09005|SX_M|RISK_3|AGE_35|SES_1|SCO_2|CD4_2|DRUG_1|MET_NA|APP_1|RES_1|REC_0|VEN_1|CL_1108|NAT_mex|2022-08-03",
      "cluster":853,
      "patient_attributes":{
        "ehars_uid":"ID_CEC-22-8474|ST_1|CODE_09005|SX_M|RISK_3|AGE_35|SES_1|SCO_2|CD4_2|DRUG_1|MET_NA|APP_1|RES_1|REC_0|VEN_1|CL_1108|NAT_mex|2022-08-03",
        "ST":"ST_1",
        "RISK":"RISK_3",
        "MET":"MET_NA",
        "NAT":"NAT_mex"
      }
    },
    {
      "id":"ID_CEC-21-5301|ST_1|CODE_09012|SX_M|RISK_3|AGE_28|SES_1|SCO_2|CD4_1|DRUG_1|MET_NA|APP_0|RES_1|REC_0|VEN_0|CL_1109|NAT_mex|2021-10-21",
      "cluster":854,
      "patient_attributes":{
        "ehars_uid":"ID_CEC-21-5301|ST_1|CODE_09012|SX_M|RISK_3|AGE_28|SES_1|SCO_2|CD4_1|DRUG_1|MET_NA|APP_0|RES_1|REC_0|VEN_0|CL_1109|NAT_mex|2021-10-21",
        "ST":"ST_1",
        "RISK":"RISK_3",
        "MET":"MET_NA",
        "NAT":"NAT_mex"
      }
    },
    {
      "id":"ID_CEC-22-7842|ST_1|CODE_09012|SX_M|RISK_3|AGE_50|SES_1|SCO_2|CD4_1|DRUG_1|MET_NA|APP_0|RES_1|REC_0|VEN_1|CL_1109|NAT_mex|2022-06-06",
      "cluster":854,
      "patient_attributes":{
        "ehars_uid":"ID_CEC-22-7842|ST_1|CODE_09012|SX_M|RISK_3|AGE_50|SES_1|SCO_2|CD4_1|DRUG_1|MET_NA|APP_0|RES_1|REC_0|VEN_1|CL_1109|NAT_mex|2022-06-06",
        "ST":"ST_1",
        "RISK":"RISK_3",
        "MET":"MET_NA",
        "NAT":"NAT_mex"
      }
    },
    {
      "id":"ID_CEC-21-5369|ST_2|CODE_15002|SX_M|RISK_3|AGE_26|SES_2|SCO_3|CD4_1|DRUG_1|MET_NA|APP_1|RES_1|REC_0|VEN_0|CL_682|NAT_mex|2021-10-27",
      "cluster":855,
      "patient_attributes":{
        "ehars_uid":"ID_CEC-21-5369|ST_2|CODE_15002|SX_M|RISK_3|AGE_26|SES_2|SCO_3|CD4_1|DRUG_1|MET_NA|APP_1|RES_1|REC_0|VEN_0|CL_682|NAT_mex|2021-10-27",
        "ST":"ST_2",
        "RISK":"RISK_3",
        "MET":"MET_NA",
        "NAT":"NAT_mex"
      }
    },
    {
      "id":"ID_CEC-21-5319|ST_1|CODE_09014|SX_M|RISK_3|AGE_30|SES_2|SCO_3|CD4_1|DRUG_0|MET_NA|APP_0|RES_1|REC_0|VEN_0|CL_682|NAT_mex|2021-10-22",
      "cluster":855,
      "patient_attributes":{
        "ehars_uid":"ID_CEC-21-5319|ST_1|CODE_09014|SX_M|RISK_3|AGE_30|SES_2|SCO_3|CD4_1|DRUG_0|MET_NA|APP_0|RES_1|REC_0|VEN_0|CL_682|NAT_mex|2021-10-22",
        "ST":"ST_1",
        "RISK":"RISK_3",
        "MET":"MET_NA",
        "NAT":"NAT_mex"
      }
    },
    {
      "id":"ID_CEC-21-5328|ST_1|CODE_09007|SX_M|RISK_3|AGE_49|SES_2|SCO_2|CD4_1|DRUG_1|MET_NA|APP_1|RES_1|REC_0|VEN_0|CL_1286|NAT_mex|2021-10-25",
      "cluster":856,
      "patient_attributes":{
        "ehars_uid":"ID_CEC-21-5328|ST_1|CODE_09007|SX_M|RISK_3|AGE_49|SES_2|SCO_2|CD4_1|DRUG_1|MET_NA|APP_1|RES_1|REC_0|VEN_0|CL_1286|NAT_mex|2021-10-25",
        "ST":"ST_1",
        "RISK":"RISK_3",
        "MET":"MET_NA",
        "NAT":"NAT_mex"
      }
    },
    {
      "id":"ID_CEC-22-9687|ST_2|CODE_15109|SX_M|RISK_3|AGE_29|SES_2|SCO_2|CD4_2|DRUG_1|MET_NA|APP_0|RES_1|REC_0|VEN_0|CL_1286|NAT_mex|2022-11-28",
      "cluster":856,
      "patient_attributes":{
        "ehars_uid":"ID_CEC-22-9687|ST_2|CODE_15109|SX_M|RISK_3|AGE_29|SES_2|SCO_2|CD4_2|DRUG_1|MET_NA|APP_0|RES_1|REC_0|VEN_0|CL_1286|NAT_mex|2022-11-28",
        "ST":"ST_2",
        "RISK":"RISK_3",
        "MET":"MET_NA",
        "NAT":"NAT_mex"
      }
    },
    {
      "id":"ID_CEC-21-5342|ST_2|CODE_15033|SX_M|RISK_3|AGE_26|SES_2|SCO_3|CD4_3|DRUG_0|MET_NA|APP_1|RES_1|REC_1|VEN_1|CL_1110|NAT_mex|2021-10-26",
      "cluster":857,
      "patient_attributes":{
        "ehars_uid":"ID_CEC-21-5342|ST_2|CODE_15033|SX_M|RISK_3|AGE_26|SES_2|SCO_3|CD4_3|DRUG_0|MET_NA|APP_1|RES_1|REC_1|VEN_1|CL_1110|NAT_mex|2021-10-26",
        "ST":"ST_2",
        "RISK":"RISK_3",
        "MET":"MET_NA",
        "NAT":"NAT_mex"
      }
    },
    {
      "id":"ID_CEC-22-7089|ST_2|CODE_15035|SX_M|RISK_3|AGE_31|SES_2|SCO_3|CD4_3|DRUG_1|MET_NA|APP_1|RES_1|REC_1|VEN_0|CL_1110|NAT_mex|2022-04-06",
      "cluster":857,
      "patient_attributes":{
        "ehars_uid":"ID_CEC-22-7089|ST_2|CODE_15035|SX_M|RISK_3|AGE_31|SES_2|SCO_3|CD4_3|DRUG_1|MET_NA|APP_1|RES_1|REC_1|VEN_0|CL_1110|NAT_mex|2022-04-06",
        "ST":"ST_2",
        "RISK":"RISK_3",
        "MET":"MET_NA",
        "NAT":"NAT_mex"
      }
    },
    {
      "id":"ID_CEC-21-5350|ST_1|CODE_09010|SX_M|RISK_3|AGE_30|SES_2|SCO_2|CD4_1|DRUG_1|MET_NA|APP_1|RES_1|REC_0|VEN_1|CL_1111|NAT_mex|2021-10-26",
      "cluster":858,
      "patient_attributes":{
        "ehars_uid":"ID_CEC-21-5350|ST_1|CODE_09010|SX_M|RISK_3|AGE_30|SES_2|SCO_2|CD4_1|DRUG_1|MET_NA|APP_1|RES_1|REC_0|VEN_1|CL_1111|NAT_mex|2021-10-26",
        "ST":"ST_1",
        "RISK":"RISK_3",
        "MET":"MET_NA",
        "NAT":"NAT_mex"
      }
    },
    {
      "id":"ID_CEC-21-5374|ST_1|CODE_09005|SX_M|RISK_3|AGE_24|SES_2|SCO_2|CD4_2|DRUG_1|MET_NA|APP_0|RES_2|REC_0|VEN_0|CL_1111|NAT_mex|2021-10-27",
      "cluster":858,
      "patient_attributes":{
        "ehars_uid":"ID_CEC-21-5374|ST_1|CODE_09005|SX_M|RISK_3|AGE_24|SES_2|SCO_2|CD4_2|DRUG_1|MET_NA|APP_0|RES_2|REC_0|VEN_0|CL_1111|NAT_mex|2021-10-27",
        "ST":"ST_1",
        "RISK":"RISK_3",
        "MET":"MET_NA",
        "NAT":"NAT_mex"
      }
    },
    {
      "id":"ID_CEC-21-5371|ST_1|CODE_09014|SX_M|RISK_3|AGE_27|SES_2|SCO_3|CD4_2|DRUG_1|MET_NA|APP_1|RES_1|REC_1|VEN_0|CL_1113|NAT_mex|2021-10-27",
      "cluster":859,
      "patient_attributes":{
        "ehars_uid":"ID_CEC-21-5371|ST_1|CODE_09014|SX_M|RISK_3|AGE_27|SES_2|SCO_3|CD4_2|DRUG_1|MET_NA|APP_1|RES_1|REC_1|VEN_0|CL_1113|NAT_mex|2021-10-27",
        "ST":"ST_1",
        "RISK":"RISK_3",
        "MET":"MET_NA",
        "NAT":"NAT_mex"
      }
    },
    {
      "id":"ID_CEC-22-9281|ST_1|CODE_09016|SX_M|RISK_3|AGE_28|SES_2|SCO_3|CD4_2|DRUG_1|MET_NA|APP_1|RES_1|REC_0|VEN_0|CL_1113|NAT_mex|2022-10-12",
      "cluster":859,
      "patient_attributes":{
        "ehars_uid":"ID_CEC-22-9281|ST_1|CODE_09016|SX_M|RISK_3|AGE_28|SES_2|SCO_3|CD4_2|DRUG_1|MET_NA|APP_1|RES_1|REC_0|VEN_0|CL_1113|NAT_mex|2022-10-12",
        "ST":"ST_1",
        "RISK":"RISK_3",
        "MET":"MET_NA",
        "NAT":"NAT_mex"
      }
    },
    {
      "id":"ID_CEC-21-5385|ST_1|CODE_09015|SX_M|RISK_3|AGE_51|SES_2|SCO_3|CD4_2|DRUG_0|MET_NA|APP_0|RES_1|REC_1|VEN_1|CL_1115|NAT_mex|2021-10-28",
      "cluster":860,
      "patient_attributes":{
        "ehars_uid":"ID_CEC-21-5385|ST_1|CODE_09015|SX_M|RISK_3|AGE_51|SES_2|SCO_3|CD4_2|DRUG_0|MET_NA|APP_0|RES_1|REC_1|VEN_1|CL_1115|NAT_mex|2021-10-28",
        "ST":"ST_1",
        "RISK":"RISK_3",
        "MET":"MET_NA",
        "NAT":"NAT_mex"
      }
    },
    {
      "id":"ID_CEC-22-6358|ST_1|CODE_09014|SX_M|RISK_3|AGE_36|SES_1|SCO_2|CD4_2|DRUG_0|MET_NA|APP_NA|RES_1|REC_0|VEN_NA|CL_1115|NAT_mex|2022-02-02",
      "cluster":860,
      "patient_attributes":{
        "ehars_uid":"ID_CEC-22-6358|ST_1|CODE_09014|SX_M|RISK_3|AGE_36|SES_1|SCO_2|CD4_2|DRUG_0|MET_NA|APP_NA|RES_1|REC_0|VEN_NA|CL_1115|NAT_mex|2022-02-02",
        "ST":"ST_1",
        "RISK":"RISK_3",
        "MET":"MET_NA",
        "NAT":"NAT_mex"
      }
    },
    {
      "id":"ID_CEC-21-5408|ST_2|CODE_15104|SX_M|RISK_3|AGE_24|SES_2|SCO_3|CD4_2|DRUG_1|MET_NA|APP_1|RES_1|REC_0|VEN_1|CL_1117|NAT_mex|2021-10-29",
      "cluster":861,
      "patient_attributes":{
        "ehars_uid":"ID_CEC-21-5408|ST_2|CODE_15104|SX_M|RISK_3|AGE_24|SES_2|SCO_3|CD4_2|DRUG_1|MET_NA|APP_1|RES_1|REC_0|VEN_1|CL_1117|NAT_mex|2021-10-29",
        "ST":"ST_2",
        "RISK":"RISK_3",
        "MET":"MET_NA",
        "NAT":"NAT_mex"
      }
    },
    {
      "id":"ID_CEC-22-8174|ST_1|CODE_09005|SX_M|RISK_3|AGE_28|SES_1|SCO_2|CD4_1|DRUG_1|MET_NA|APP_0|RES_1|REC_0|VEN_0|CL_1117|NAT_mex|2022-07-04",
      "cluster":861,
      "patient_attributes":{
        "ehars_uid":"ID_CEC-22-8174|ST_1|CODE_09005|SX_M|RISK_3|AGE_28|SES_1|SCO_2|CD4_1|DRUG_1|MET_NA|APP_0|RES_1|REC_0|VEN_0|CL_1117|NAT_mex|2022-07-04",
        "ST":"ST_1",
        "RISK":"RISK_3",
        "MET":"MET_NA",
        "NAT":"NAT_mex"
      }
    },
    {
      "id":"ID_CEC-21-5473|ST_1|CODE_09015|SX_M|RISK_3|AGE_24|SES_2|SCO_3|CD4_2|DRUG_1|MET_NA|APP_0|RES_1|REC_0|VEN_0|CL_475|NAT_mex|2021-11-05",
      "cluster":862,
      "patient_attributes":{
        "ehars_uid":"ID_CEC-21-5473|ST_1|CODE_09015|SX_M|RISK_3|AGE_24|SES_2|SCO_3|CD4_2|DRUG_1|MET_NA|APP_0|RES_1|REC_0|VEN_0|CL_475|NAT_mex|2021-11-05",
        "ST":"ST_1",
        "RISK":"RISK_3",
        "MET":"MET_NA",
        "NAT":"NAT_mex"
      }
    },
    {
      "id":"ID_CEC-22-9075|ST_1|CODE_09005|SX_M|RISK_3|AGE_21|SES_1|SCO_2|CD4_2|DRUG_1|MET_NA|APP_1|RES_2|REC_1|VEN_1|CL_475|NAT_mex|2022-09-26",
      "cluster":862,
      "patient_attributes":{
        "ehars_uid":"ID_CEC-22-9075|ST_1|CODE_09005|SX_M|RISK_3|AGE_21|SES_1|SCO_2|CD4_2|DRUG_1|MET_NA|APP_1|RES_2|REC_1|VEN_1|CL_475|NAT_mex|2022-09-26",
        "ST":"ST_1",
        "RISK":"RISK_3",
        "MET":"MET_NA",
        "NAT":"NAT_mex"
      }
    },
    {
      "id":"ID_CEC-21-5488|ST_2|CODE_15013|SX_M|RISK_3|AGE_22|SES_2|SCO_2|CD4_1|DRUG_0|MET_NA|APP_1|RES_1|REC_0|VEN_1|CL_46|NAT_mex|2021-11-08",
      "cluster":863,
      "patient_attributes":{
        "ehars_uid":"ID_CEC-21-5488|ST_2|CODE_15013|SX_M|RISK_3|AGE_22|SES_2|SCO_2|CD4_1|DRUG_0|MET_NA|APP_1|RES_1|REC_0|VEN_1|CL_46|NAT_mex|2021-11-08",
        "ST":"ST_2",
        "RISK":"RISK_3",
        "MET":"MET_NA",
        "NAT":"NAT_mex"
      }
    },
    {
      "id":"ID_CEC-21-5489|ST_2|CODE_15013|SX_M|RISK_3|AGE_21|SES_2|SCO_3|CD4_2|DRUG_0|MET_1|APP_0|RES_1|REC_0|VEN_0|CL_46|NAT_mex|2021-11-08",
      "cluster":863,
      "patient_attributes":{
        "ehars_uid":"ID_CEC-21-5489|ST_2|CODE_15013|SX_M|RISK_3|AGE_21|SES_2|SCO_3|CD4_2|DRUG_0|MET_1|APP_0|RES_1|REC_0|VEN_0|CL_46|NAT_mex|2021-11-08",
        "ST":"ST_2",
        "RISK":"RISK_3",
        "MET":"MET_1",
        "NAT":"NAT_mex"
      }
    },
    {
      "id":"ID_CEC-21-5507|ST_1|CODE_09003|SX_M|RISK_3|AGE_34|SES_2|SCO_2|CD4_1|DRUG_0|MET_NA|APP_1|RES_1|REC_0|VEN_NA|CL_1119|NAT_mex|2021-11-10",
      "cluster":864,
      "patient_attributes":{
        "ehars_uid":"ID_CEC-21-5507|ST_1|CODE_09003|SX_M|RISK_3|AGE_34|SES_2|SCO_2|CD4_1|DRUG_0|MET_NA|APP_1|RES_1|REC_0|VEN_NA|CL_1119|NAT_mex|2021-11-10",
        "ST":"ST_1",
        "RISK":"RISK_3",
        "MET":"MET_NA",
        "NAT":"NAT_mex"
      }
    },
    {
      "id":"ID_CEC-22-8900|ST_1|CODE_09015|SX_M|RISK_3|AGE_36|SES_1|SCO_3|CD4_1|DRUG_0|MET_NA|APP_1|RES_1|REC_0|VEN_0|CL_1119|NAT_mex|2022-09-06",
      "cluster":864,
      "patient_attributes":{
        "ehars_uid":"ID_CEC-22-8900|ST_1|CODE_09015|SX_M|RISK_3|AGE_36|SES_1|SCO_3|CD4_1|DRUG_0|MET_NA|APP_1|RES_1|REC_0|VEN_0|CL_1119|NAT_mex|2022-09-06",
        "ST":"ST_1",
        "RISK":"RISK_3",
        "MET":"MET_NA",
        "NAT":"NAT_mex"
      }
    },
    {
      "id":"ID_CEC-21-5542|ST_1|CODE_09015|SX_F|RISK_NA|AGE_67|SES_NA|SCO_NA|CD4_2|DRUG_NA|MET_NA|APP_NA|RES_1|REC_1|VEN_NA|CL_1121|NAT_NA|2021-11-10",
      "cluster":865,
      "patient_attributes":{
        "ehars_uid":"ID_CEC-21-5542|ST_1|CODE_09015|SX_F|RISK_NA|AGE_67|SES_NA|SCO_NA|CD4_2|DRUG_NA|MET_NA|APP_NA|RES_1|REC_1|VEN_NA|CL_1121|NAT_NA|2021-11-10",
        "ST":"ST_1",
        "RISK":"RISK_NA",
        "MET":"MET_NA",
        "NAT":"NAT_NA"
      }
    },
    {
      "id":"ID_CEC-22-6582|ST_1|CODE_09015|SX_M|RISK_NA|AGE_52|SES_NA|SCO_NA|CD4_1|DRUG_NA|MET_NA|APP_NA|RES_1|REC_0|VEN_NA|CL_1121|NAT_NA|2022-02-23",
      "cluster":865,
      "patient_attributes":{
        "ehars_uid":"ID_CEC-22-6582|ST_1|CODE_09015|SX_M|RISK_NA|AGE_52|SES_NA|SCO_NA|CD4_1|DRUG_NA|MET_NA|APP_NA|RES_1|REC_0|VEN_NA|CL_1121|NAT_NA|2022-02-23",
        "ST":"ST_1",
        "RISK":"RISK_NA",
        "MET":"MET_NA",
        "NAT":"NAT_NA"
      }
    },
    {
      "id":"ID_CEC-21-5544|ST_2|CODE_15025|SX_M|RISK_3|AGE_21|SES_2|SCO_2|CD4_1|DRUG_0|MET_NA|APP_0|RES_1|REC_0|VEN_0|CL_1122|NAT_mex|2021-11-10",
      "cluster":866,
      "patient_attributes":{
        "ehars_uid":"ID_CEC-21-5544|ST_2|CODE_15025|SX_M|RISK_3|AGE_21|SES_2|SCO_2|CD4_1|DRUG_0|MET_NA|APP_0|RES_1|REC_0|VEN_0|CL_1122|NAT_mex|2021-11-10",
        "ST":"ST_2",
        "RISK":"RISK_3",
        "MET":"MET_NA",
        "NAT":"NAT_mex"
      }
    },
    {
      "id":"ID_CEC-21-5899|ST_2|CODE_15025|SX_M|RISK_3|AGE_36|SES_2|SCO_3|CD4_2|DRUG_1|MET_NA|APP_0|RES_1|REC_1|VEN_0|CL_1122|NAT_mex|2021-12-10",
      "cluster":866,
      "patient_attributes":{
        "ehars_uid":"ID_CEC-21-5899|ST_2|CODE_15025|SX_M|RISK_3|AGE_36|SES_2|SCO_3|CD4_2|DRUG_1|MET_NA|APP_0|RES_1|REC_1|VEN_0|CL_1122|NAT_mex|2021-12-10",
        "ST":"ST_2",
        "RISK":"RISK_3",
        "MET":"MET_NA",
        "NAT":"NAT_mex"
      }
    },
    {
      "id":"ID_CEC-21-5551|ST_1|CODE_07106|SX_M|RISK_3|AGE_36|SES_1|SCO_3|CD4_1|DRUG_0|MET_NA|APP_0|RES_2|REC_0|VEN_0|CL_1123|NAT_mex|2021-11-16",
      "cluster":867,
      "patient_attributes":{
        "ehars_uid":"ID_CEC-21-5551|ST_1|CODE_07106|SX_M|RISK_3|AGE_36|SES_1|SCO_3|CD4_1|DRUG_0|MET_NA|APP_0|RES_2|REC_0|VEN_0|CL_1123|NAT_mex|2021-11-16",
        "ST":"ST_1",
        "RISK":"RISK_3",
        "MET":"MET_NA",
        "NAT":"NAT_mex"
      }
    },
    {
      "id":"ID_CEC-22-6588|ST_2|CODE_15058|SX_M|RISK_3|AGE_41|SES_2|SCO_2|CD4_2|DRUG_0|MET_NA|APP_1|RES_2|REC_0|VEN_1|CL_1123|NAT_mex|2022-02-24",
      "cluster":867,
      "patient_attributes":{
        "ehars_uid":"ID_CEC-22-6588|ST_2|CODE_15058|SX_M|RISK_3|AGE_41|SES_2|SCO_2|CD4_2|DRUG_0|MET_NA|APP_1|RES_2|REC_0|VEN_1|CL_1123|NAT_mex|2022-02-24",
        "ST":"ST_2",
        "RISK":"RISK_3",
        "MET":"MET_NA",
        "NAT":"NAT_mex"
      }
    },
    {
      "id":"ID_CEC-21-5586|ST_2|CODE_15104|SX_M|RISK_NA|AGE_62|SES_1|SCO_2|CD4_1|DRUG_1|MET_NA|APP_0|RES_1|REC_0|VEN_NA|CL_640|NAT_mex|2021-11-18",
      "cluster":868,
      "patient_attributes":{
        "ehars_uid":"ID_CEC-21-5586|ST_2|CODE_15104|SX_M|RISK_NA|AGE_62|SES_1|SCO_2|CD4_1|DRUG_1|MET_NA|APP_0|RES_1|REC_0|VEN_NA|CL_640|NAT_mex|2021-11-18",
        "ST":"ST_2",
        "RISK":"RISK_NA",
        "MET":"MET_NA",
        "NAT":"NAT_mex"
      }
    },
    {
      "id":"ID_CEC-21-5659|ST_2|CODE_15104|SX_F|RISK_1|AGE_44|SES_1|SCO_2|CD4_1|DRUG_1|MET_NA|APP_0|RES_1|REC_0|VEN_NA|CL_640|NAT_mex|2021-11-23",
      "cluster":868,
      "patient_attributes":{
        "ehars_uid":"ID_CEC-21-5659|ST_2|CODE_15104|SX_F|RISK_1|AGE_44|SES_1|SCO_2|CD4_1|DRUG_1|MET_NA|APP_0|RES_1|REC_0|VEN_NA|CL_640|NAT_mex|2021-11-23",
        "ST":"ST_2",
        "RISK":"RISK_1",
        "MET":"MET_NA",
        "NAT":"NAT_mex"
      }
    },
    {
      "id":"ID_CEC-21-5636|ST_2|CODE_15013|SX_M|RISK_3|AGE_24|SES_2|SCO_2|CD4_1|DRUG_1|MET_NA|APP_1|RES_1|REC_0|VEN_0|CL_1125|NAT_mex|2021-11-22",
      "cluster":869,
      "patient_attributes":{
        "ehars_uid":"ID_CEC-21-5636|ST_2|CODE_15013|SX_M|RISK_3|AGE_24|SES_2|SCO_2|CD4_1|DRUG_1|MET_NA|APP_1|RES_1|REC_0|VEN_0|CL_1125|NAT_mex|2021-11-22",
        "ST":"ST_2",
        "RISK":"RISK_3",
        "MET":"MET_NA",
        "NAT":"NAT_mex"
      }
    },
    {
      "id":"ID_CEC-22-8821|ST_1|CODE_09016|SX_M|RISK_3|AGE_26|SES_1|SCO_3|CD4_2|DRUG_1|MET_NA|APP_1|RES_1|REC_0|VEN_1|CL_1125|NAT_mex|2022-09-01",
      "cluster":869,
      "patient_attributes":{
        "ehars_uid":"ID_CEC-22-8821|ST_1|CODE_09016|SX_M|RISK_3|AGE_26|SES_1|SCO_3|CD4_2|DRUG_1|MET_NA|APP_1|RES_1|REC_0|VEN_1|CL_1125|NAT_mex|2022-09-01",
        "ST":"ST_1",
        "RISK":"RISK_3",
        "MET":"MET_NA",
        "NAT":"NAT_mex"
      }
    },
    {
      "id":"ID_CEC-21-5708|ST_1|CODE_09010|SX_F|RISK_1|AGE_26|SES_1|SCO_2|CD4_2|DRUG_1|MET_NA|APP_0|RES_1|REC_0|VEN_0|CL_1130|NAT_mex|2021-11-26",
      "cluster":870,
      "patient_attributes":{
        "ehars_uid":"ID_CEC-21-5708|ST_1|CODE_09010|SX_F|RISK_1|AGE_26|SES_1|SCO_2|CD4_2|DRUG_1|MET_NA|APP_0|RES_1|REC_0|VEN_0|CL_1130|NAT_mex|2021-11-26",
        "ST":"ST_1",
        "RISK":"RISK_1",
        "MET":"MET_NA",
        "NAT":"NAT_mex"
      }
    },
    {
      "id":"ID_CEC-21-5709|ST_2|CODE_15081|SX_M|RISK_3|AGE_26|SES_2|SCO_2|CD4_1|DRUG_1|MET_NA|APP_1|RES_1|REC_0|VEN_0|CL_1130|NAT_mex|2021-11-26",
      "cluster":870,
      "patient_attributes":{
        "ehars_uid":"ID_CEC-21-5709|ST_2|CODE_15081|SX_M|RISK_3|AGE_26|SES_2|SCO_2|CD4_1|DRUG_1|MET_NA|APP_1|RES_1|REC_0|VEN_0|CL_1130|NAT_mex|2021-11-26",
        "ST":"ST_2",
        "RISK":"RISK_3",
        "MET":"MET_NA",
        "NAT":"NAT_mex"
      }
    },
    {
      "id":"ID_CEC-21-5715|ST_2|CODE_15057|SX_M|RISK_3|AGE_23|SES_2|SCO_3|CD4_1|DRUG_0|MET_NA|APP_0|RES_1|REC_0|VEN_0|CL_686|NAT_mex|2021-11-26",
      "cluster":871,
      "patient_attributes":{
        "ehars_uid":"ID_CEC-21-5715|ST_2|CODE_15057|SX_M|RISK_3|AGE_23|SES_2|SCO_3|CD4_1|DRUG_0|MET_NA|APP_0|RES_1|REC_0|VEN_0|CL_686|NAT_mex|2021-11-26",
        "ST":"ST_2",
        "RISK":"RISK_3",
        "MET":"MET_NA",
        "NAT":"NAT_mex"
      }
    },
    {
      "id":"ID_CEC-22-6460|ST_1|CODE_09002|SX_M|RISK_NA|AGE_29|SES_NA|SCO_NA|CD4_1|DRUG_NA|MET_NA|APP_NA|RES_1|REC_0|VEN_NA|CL_686|NAT_NA|2022-02-14",
      "cluster":871,
      "patient_attributes":{
        "ehars_uid":"ID_CEC-22-6460|ST_1|CODE_09002|SX_M|RISK_NA|AGE_29|SES_NA|SCO_NA|CD4_1|DRUG_NA|MET_NA|APP_NA|RES_1|REC_0|VEN_NA|CL_686|NAT_NA|2022-02-14",
        "ST":"ST_1",
        "RISK":"RISK_NA",
        "MET":"MET_NA",
        "NAT":"NAT_NA"
      }
    },
    {
      "id":"ID_CEC-21-5746|ST_1|CODE_09013|SX_M|RISK_3|AGE_31|SES_1|SCO_3|CD4_1|DRUG_1|MET_NA|APP_1|RES_2|REC_0|VEN_0|CL_1132|NAT_mex|2021-11-30",
      "cluster":872,
      "patient_attributes":{
        "ehars_uid":"ID_CEC-21-5746|ST_1|CODE_09013|SX_M|RISK_3|AGE_31|SES_1|SCO_3|CD4_1|DRUG_1|MET_NA|APP_1|RES_2|REC_0|VEN_0|CL_1132|NAT_mex|2021-11-30",
        "ST":"ST_1",
        "RISK":"RISK_3",
        "MET":"MET_NA",
        "NAT":"NAT_mex"
      }
    },
    {
      "id":"ID_CEC-22-7047|ST_1|CODE_09013|SX_M|RISK_3|AGE_39|SES_2|SCO_2|CD4_1|DRUG_1|MET_NA|APP_0|RES_2|REC_0|VEN_0|CL_1132|NAT_mex|2022-04-04",
      "cluster":872,
      "patient_attributes":{
        "ehars_uid":"ID_CEC-22-7047|ST_1|CODE_09013|SX_M|RISK_3|AGE_39|SES_2|SCO_2|CD4_1|DRUG_1|MET_NA|APP_0|RES_2|REC_0|VEN_0|CL_1132|NAT_mex|2022-04-04",
        "ST":"ST_1",
        "RISK":"RISK_3",
        "MET":"MET_NA",
        "NAT":"NAT_mex"
      }
    },
    {
      "id":"ID_CEC-21-5772|ST_1|CODE_09003|SX_M|RISK_3|AGE_32|SES_1|SCO_2|CD4_1|DRUG_1|MET_NA|APP_1|RES_1|REC_0|VEN_0|CL_1287|NAT_mex|2021-12-02",
      "cluster":873,
      "patient_attributes":{
        "ehars_uid":"ID_CEC-21-5772|ST_1|CODE_09003|SX_M|RISK_3|AGE_32|SES_1|SCO_2|CD4_1|DRUG_1|MET_NA|APP_1|RES_1|REC_0|VEN_0|CL_1287|NAT_mex|2021-12-02",
        "ST":"ST_1",
        "RISK":"RISK_3",
        "MET":"MET_NA",
        "NAT":"NAT_mex"
      }
    },
    {
      "id":"ID_CEC-22-9287|ST_2|CODE_15081|SX_M|RISK_3|AGE_20|SES_1|SCO_2|CD4_2|DRUG_0|MET_NA|APP_1|RES_1|REC_1|VEN_0|CL_1287|NAT_mex|2022-10-13",
      "cluster":873,
      "patient_attributes":{
        "ehars_uid":"ID_CEC-22-9287|ST_2|CODE_15081|SX_M|RISK_3|AGE_20|SES_1|SCO_2|CD4_2|DRUG_0|MET_NA|APP_1|RES_1|REC_1|VEN_0|CL_1287|NAT_mex|2022-10-13",
        "ST":"ST_2",
        "RISK":"RISK_3",
        "MET":"MET_NA",
        "NAT":"NAT_mex"
      }
    },
    {
      "id":"ID_CEC-21-5795|ST_1|CODE_09007|SX_M|RISK_3|AGE_25|SES_2|SCO_2|CD4_2|DRUG_1|MET_NA|APP_1|RES_1|REC_0|VEN_0|CL_1134|NAT_mex|2021-12-02",
      "cluster":874,
      "patient_attributes":{
        "ehars_uid":"ID_CEC-21-5795|ST_1|CODE_09007|SX_M|RISK_3|AGE_25|SES_2|SCO_2|CD4_2|DRUG_1|MET_NA|APP_1|RES_1|REC_0|VEN_0|CL_1134|NAT_mex|2021-12-02",
        "ST":"ST_1",
        "RISK":"RISK_3",
        "MET":"MET_NA",
        "NAT":"NAT_mex"
      }
    },
    {
      "id":"ID_CEC-22-7661|ST_2|CODE_15057|SX_M|RISK_3|AGE_22|SES_1|SCO_2|CD4_2|DRUG_0|MET_NA|APP_1|RES_1|REC_0|VEN_0|CL_1134|NAT_mex|2022-05-24",
      "cluster":874,
      "patient_attributes":{
        "ehars_uid":"ID_CEC-22-7661|ST_2|CODE_15057|SX_M|RISK_3|AGE_22|SES_1|SCO_2|CD4_2|DRUG_0|MET_NA|APP_1|RES_1|REC_0|VEN_0|CL_1134|NAT_mex|2022-05-24",
        "ST":"ST_2",
        "RISK":"RISK_3",
        "MET":"MET_NA",
        "NAT":"NAT_mex"
      }
    },
    {
      "id":"ID_CEC-21-5800|ST_1|CODE_09012|SX_M|RISK_3|AGE_19|SES_2|SCO_2|CD4_2|DRUG_1|MET_NA|APP_0|RES_1|REC_0|VEN_0|CL_1135|NAT_mex|2021-12-03",
      "cluster":875,
      "patient_attributes":{
        "ehars_uid":"ID_CEC-21-5800|ST_1|CODE_09012|SX_M|RISK_3|AGE_19|SES_2|SCO_2|CD4_2|DRUG_1|MET_NA|APP_0|RES_1|REC_0|VEN_0|CL_1135|NAT_mex|2021-12-03",
        "ST":"ST_1",
        "RISK":"RISK_3",
        "MET":"MET_NA",
        "NAT":"NAT_mex"
      }
    },
    {
      "id":"ID_CEC-22-6777|ST_1|CODE_09012|SX_F|RISK_4|AGE_21|SES_2|SCO_2|CD4_2|DRUG_1|MET_NA|APP_1|RES_1|REC_0|VEN_1|CL_1135|NAT_mex|2022-03-14",
      "cluster":875,
      "patient_attributes":{
        "ehars_uid":"ID_CEC-22-6777|ST_1|CODE_09012|SX_F|RISK_4|AGE_21|SES_2|SCO_2|CD4_2|DRUG_1|MET_NA|APP_1|RES_1|REC_0|VEN_1|CL_1135|NAT_mex|2022-03-14",
        "ST":"ST_1",
        "RISK":"RISK_4",
        "MET":"MET_NA",
        "NAT":"NAT_mex"
      }
    },
    {
      "id":"ID_CEC-21-5804|ST_1|CODE_09011|SX_M|RISK_3|AGE_20|SES_2|SCO_2|CD4_2|DRUG_1|MET_NA|APP_1|RES_6|REC_0|VEN_0|CL_1136|NAT_mex|2021-12-03",
      "cluster":876,
      "patient_attributes":{
        "ehars_uid":"ID_CEC-21-5804|ST_1|CODE_09011|SX_M|RISK_3|AGE_20|SES_2|SCO_2|CD4_2|DRUG_1|MET_NA|APP_1|RES_6|REC_0|VEN_0|CL_1136|NAT_mex|2021-12-03",
        "ST":"ST_1",
        "RISK":"RISK_3",
        "MET":"MET_NA",
        "NAT":"NAT_mex"
      }
    },
    {
      "id":"ID_CEC-22-8454|ST_1|CODE_09012|SX_M|RISK_3|AGE_30|SES_1|SCO_3|CD4_3|DRUG_1|MET_NA|APP_1|RES_6|REC_1|VEN_1|CL_1136|NAT_mex|2022-08-02",
      "cluster":876,
      "patient_attributes":{
        "ehars_uid":"ID_CEC-22-8454|ST_1|CODE_09012|SX_M|RISK_3|AGE_30|SES_1|SCO_3|CD4_3|DRUG_1|MET_NA|APP_1|RES_6|REC_1|VEN_1|CL_1136|NAT_mex|2022-08-02",
        "ST":"ST_1",
        "RISK":"RISK_3",
        "MET":"MET_NA",
        "NAT":"NAT_mex"
      }
    },
    {
      "id":"ID_CEC-21-5814|ST_1|CODE_09003|SX_M|RISK_3|AGE_32|SES_1|SCO_3|CD4_2|DRUG_0|MET_NA|APP_1|RES_1|REC_0|VEN_NA|CL_1137|NAT_NA|2021-12-06",
      "cluster":877,
      "patient_attributes":{
        "ehars_uid":"ID_CEC-21-5814|ST_1|CODE_09003|SX_M|RISK_3|AGE_32|SES_1|SCO_3|CD4_2|DRUG_0|MET_NA|APP_1|RES_1|REC_0|VEN_NA|CL_1137|NAT_NA|2021-12-06",
        "ST":"ST_1",
        "RISK":"RISK_3",
        "MET":"MET_NA",
        "NAT":"NAT_NA"
      }
    },
    {
      "id":"ID_CEC-22-9102|ST_1|CODE_09003|SX_M|RISK_3|AGE_31|SES_1|SCO_2|CD4_1|DRUG_1|MET_NA|APP_0|RES_1|REC_0|VEN_0|CL_1137|NAT_mex|2022-09-27",
      "cluster":877,
      "patient_attributes":{
        "ehars_uid":"ID_CEC-22-9102|ST_1|CODE_09003|SX_M|RISK_3|AGE_31|SES_1|SCO_2|CD4_1|DRUG_1|MET_NA|APP_0|RES_1|REC_0|VEN_0|CL_1137|NAT_mex|2022-09-27",
        "ST":"ST_1",
        "RISK":"RISK_3",
        "MET":"MET_NA",
        "NAT":"NAT_mex"
      }
    },
    {
      "id":"ID_CEC-21-5815|ST_1|CODE_09015|SX_M|RISK_3|AGE_61|SES_1|SCO_2|CD4_1|DRUG_0|MET_NA|APP_1|RES_2|REC_0|VEN_1|CL_1138|NAT_mex|2021-12-06",
      "cluster":878,
      "patient_attributes":{
        "ehars_uid":"ID_CEC-21-5815|ST_1|CODE_09015|SX_M|RISK_3|AGE_61|SES_1|SCO_2|CD4_1|DRUG_0|MET_NA|APP_1|RES_2|REC_0|VEN_1|CL_1138|NAT_mex|2021-12-06",
        "ST":"ST_1",
        "RISK":"RISK_3",
        "MET":"MET_NA",
        "NAT":"NAT_mex"
      }
    },
    {
      "id":"ID_CEC-22-6131|ST_1|CODE_09005|SX_M|RISK_NA|AGE_55|SES_NA|SCO_NA|CD4_1|DRUG_NA|MET_NA|APP_NA|RES_2|REC_0|VEN_NA|CL_1138|NAT_NA|2022-01-14",
      "cluster":878,
      "patient_attributes":{
        "ehars_uid":"ID_CEC-22-6131|ST_1|CODE_09005|SX_M|RISK_NA|AGE_55|SES_NA|SCO_NA|CD4_1|DRUG_NA|MET_NA|APP_NA|RES_2|REC_0|VEN_NA|CL_1138|NAT_NA|2022-01-14",
        "ST":"ST_1",
        "RISK":"RISK_NA",
        "MET":"MET_NA",
        "NAT":"NAT_NA"
      }
    },
    {
      "id":"ID_CEC-21-5851|ST_1|CODE_09010|SX_M|RISK_3|AGE_23|SES_1|SCO_2|CD4_2|DRUG_1|MET_NA|APP_0|RES_1|REC_1|VEN_0|CL_NA|NAT_mex|2021-12-07",
      "cluster":879,
      "patient_attributes":{
        "ehars_uid":"ID_CEC-21-5851|ST_1|CODE_09010|SX_M|RISK_3|AGE_23|SES_1|SCO_2|CD4_2|DRUG_1|MET_NA|APP_0|RES_1|REC_1|VEN_0|CL_NA|NAT_mex|2021-12-07",
        "ST":"ST_1",
        "RISK":"RISK_3",
        "MET":"MET_NA",
        "NAT":"NAT_mex"
      }
    },
    {
      "id":"ID_CEC-22-9445|ST_2|CODE_15037|SX_M|RISK_3|AGE_28|SES_2|SCO_3|CD4_2|DRUG_0|MET_NA|APP_1|RES_1|REC_1|VEN_0|CL_NA|NAT_mex|2022-10-28",
      "cluster":879,
      "patient_attributes":{
        "ehars_uid":"ID_CEC-22-9445|ST_2|CODE_15037|SX_M|RISK_3|AGE_28|SES_2|SCO_3|CD4_2|DRUG_0|MET_NA|APP_1|RES_1|REC_1|VEN_0|CL_NA|NAT_mex|2022-10-28",
        "ST":"ST_2",
        "RISK":"RISK_3",
        "MET":"MET_NA",
        "NAT":"NAT_mex"
      }
    },
    {
      "id":"ID_CEC-21-5902|ST_1|CODE_09015|SX_M|RISK_3|AGE_22|SES_1|SCO_2|CD4_2|DRUG_1|MET_NA|APP_1|RES_1|REC_0|VEN_1|CL_1141|NAT_mex|2021-12-10",
      "cluster":880,
      "patient_attributes":{
        "ehars_uid":"ID_CEC-21-5902|ST_1|CODE_09015|SX_M|RISK_3|AGE_22|SES_1|SCO_2|CD4_2|DRUG_1|MET_NA|APP_1|RES_1|REC_0|VEN_1|CL_1141|NAT_mex|2021-12-10",
        "ST":"ST_1",
        "RISK":"RISK_3",
        "MET":"MET_NA",
        "NAT":"NAT_mex"
      }
    },
    {
      "id":"ID_CEC-22-6644|ST_1|CODE_09003|SX_F|RISK_1|AGE_47|SES_1|SCO_2|CD4_2|DRUG_0|MET_NA|APP_0|RES_1|REC_0|VEN_0|CL_1141|NAT_mex|2022-03-01",
      "cluster":880,
      "patient_attributes":{
        "ehars_uid":"ID_CEC-22-6644|ST_1|CODE_09003|SX_F|RISK_1|AGE_47|SES_1|SCO_2|CD4_2|DRUG_0|MET_NA|APP_0|RES_1|REC_0|VEN_0|CL_1141|NAT_mex|2022-03-01",
        "ST":"ST_1",
        "RISK":"RISK_1",
        "MET":"MET_NA",
        "NAT":"NAT_mex"
      }
    },
    {
      "id":"ID_CEC-21-5912|ST_1|CODE_09002|SX_M|RISK_2|AGE_32|SES_1|SCO_2|CD4_1|DRUG_0|MET_NA|APP_1|RES_1|REC_0|VEN_0|CL_110|NAT_mex|2021-12-13",
      "cluster":881,
      "patient_attributes":{
        "ehars_uid":"ID_CEC-21-5912|ST_1|CODE_09002|SX_M|RISK_2|AGE_32|SES_1|SCO_2|CD4_1|DRUG_0|MET_NA|APP_1|RES_1|REC_0|VEN_0|CL_110|NAT_mex|2021-12-13",
        "ST":"ST_1",
        "RISK":"RISK_2",
        "MET":"MET_NA",
        "NAT":"NAT_mex"
      }
    },
    {
      "id":"ID_CEC-22-7767|ST_1|CODE_09011|SX_M|RISK_2|AGE_71|SES_2|SCO_3|CD4_NA|DRUG_0|MET_NA|APP_0|RES_1|REC_0|VEN_1|CL_110|NAT_mex|2022-05-27",
      "cluster":881,
      "patient_attributes":{
        "ehars_uid":"ID_CEC-22-7767|ST_1|CODE_09011|SX_M|RISK_2|AGE_71|SES_2|SCO_3|CD4_NA|DRUG_0|MET_NA|APP_0|RES_1|REC_0|VEN_1|CL_110|NAT_mex|2022-05-27",
        "ST":"ST_1",
        "RISK":"RISK_2",
        "MET":"MET_NA",
        "NAT":"NAT_mex"
      }
    },
    {
      "id":"ID_CEC-22-5949|ST_1|CODE_09015|SX_M|RISK_3|AGE_21|SES_2|SCO_2|CD4_1|DRUG_1|MET_NA|APP_0|RES_2|REC_0|VEN_1|CL_NA|NAT_mex|2022-01-03",
      "cluster":882,
      "patient_attributes":{
        "ehars_uid":"ID_CEC-22-5949|ST_1|CODE_09015|SX_M|RISK_3|AGE_21|SES_2|SCO_2|CD4_1|DRUG_1|MET_NA|APP_0|RES_2|REC_0|VEN_1|CL_NA|NAT_mex|2022-01-03",
        "ST":"ST_1",
        "RISK":"RISK_3",
        "MET":"MET_NA",
        "NAT":"NAT_mex"
      }
    },
    {
      "id":"ID_CEC-22-7777|ST_1|CODE_09015|SX_M|RISK_3|AGE_28|SES_1|SCO_2|CD4_2|DRUG_1|MET_NA|APP_0|RES_2|REC_0|VEN_0|CL_834|NAT_mex|2022-06-01",
      "cluster":882,
      "patient_attributes":{
        "ehars_uid":"ID_CEC-22-7777|ST_1|CODE_09015|SX_M|RISK_3|AGE_28|SES_1|SCO_2|CD4_2|DRUG_1|MET_NA|APP_0|RES_2|REC_0|VEN_0|CL_834|NAT_mex|2022-06-01",
        "ST":"ST_1",
        "RISK":"RISK_3",
        "MET":"MET_NA",
        "NAT":"NAT_mex"
      }
    },
    {
      "id":"ID_CEC-22-5963|ST_1|CODE_09015|SX_M|RISK_3|AGE_28|SES_2|SCO_2|CD4_2|DRUG_1|MET_NA|APP_0|RES_1|REC_0|VEN_0|CL_1144|NAT_mex|2022-01-03",
      "cluster":883,
      "patient_attributes":{
        "ehars_uid":"ID_CEC-22-5963|ST_1|CODE_09015|SX_M|RISK_3|AGE_28|SES_2|SCO_2|CD4_2|DRUG_1|MET_NA|APP_0|RES_1|REC_0|VEN_0|CL_1144|NAT_mex|2022-01-03",
        "ST":"ST_1",
        "RISK":"RISK_3",
        "MET":"MET_NA",
        "NAT":"NAT_mex"
      }
    },
    {
      "id":"ID_CEC-22-7377|ST_1|CODE_09003|SX_M|RISK_3|AGE_28|SES_2|SCO_3|CD4_2|DRUG_1|MET_NA|APP_1|RES_1|REC_0|VEN_NA|CL_1144|NAT_mex|2022-05-04",
      "cluster":883,
      "patient_attributes":{
        "ehars_uid":"ID_CEC-22-7377|ST_1|CODE_09003|SX_M|RISK_3|AGE_28|SES_2|SCO_3|CD4_2|DRUG_1|MET_NA|APP_1|RES_1|REC_0|VEN_NA|CL_1144|NAT_mex|2022-05-04",
        "ST":"ST_1",
        "RISK":"RISK_3",
        "MET":"MET_NA",
        "NAT":"NAT_mex"
      }
    },
    {
      "id":"ID_CEC-22-5989|ST_1|CODE_09007|SX_M|RISK_3|AGE_30|SES_1|SCO_2|CD4_1|DRUG_1|MET_NA|APP_1|RES_5|REC_0|VEN_NA|CL_1146|NAT_mex|2022-01-04",
      "cluster":884,
      "patient_attributes":{
        "ehars_uid":"ID_CEC-22-5989|ST_1|CODE_09007|SX_M|RISK_3|AGE_30|SES_1|SCO_2|CD4_1|DRUG_1|MET_NA|APP_1|RES_5|REC_0|VEN_NA|CL_1146|NAT_mex|2022-01-04",
        "ST":"ST_1",
        "RISK":"RISK_3",
        "MET":"MET_NA",
        "NAT":"NAT_mex"
      }
    },
    {
      "id":"ID_CEC-22-6110|ST_1|CODE_09007|SX_M|RISK_3|AGE_25|SES_1|SCO_2|CD4_3|DRUG_1|MET_NA|APP_1|RES_5|REC_0|VEN_1|CL_1146|NAT_mex|2022-01-13",
      "cluster":884,
      "patient_attributes":{
        "ehars_uid":"ID_CEC-22-6110|ST_1|CODE_09007|SX_M|RISK_3|AGE_25|SES_1|SCO_2|CD4_3|DRUG_1|MET_NA|APP_1|RES_5|REC_0|VEN_1|CL_1146|NAT_mex|2022-01-13",
        "ST":"ST_1",
        "RISK":"RISK_3",
        "MET":"MET_NA",
        "NAT":"NAT_mex"
      }
    },
    {
      "id":"ID_CEC-22-6014|ST_1|CODE_09015|SX_M|RISK_3|AGE_26|SES_1|SCO_3|CD4_2|DRUG_1|MET_NA|APP_1|RES_1|REC_1|VEN_0|CL_1150|NAT_mex|2022-01-06",
      "cluster":885,
      "patient_attributes":{
        "ehars_uid":"ID_CEC-22-6014|ST_1|CODE_09015|SX_M|RISK_3|AGE_26|SES_1|SCO_3|CD4_2|DRUG_1|MET_NA|APP_1|RES_1|REC_1|VEN_0|CL_1150|NAT_mex|2022-01-06",
        "ST":"ST_1",
        "RISK":"RISK_3",
        "MET":"MET_NA",
        "NAT":"NAT_mex"
      }
    },
    {
      "id":"ID_CEC-22-8592|ST_2|CODE_15033|SX_M|RISK_3|AGE_33|SES_2|SCO_3|CD4_2|DRUG_1|MET_NA|APP_0|RES_1|REC_0|VEN_0|CL_1150|NAT_mex|2022-08-12",
      "cluster":885,
      "patient_attributes":{
        "ehars_uid":"ID_CEC-22-8592|ST_2|CODE_15033|SX_M|RISK_3|AGE_33|SES_2|SCO_3|CD4_2|DRUG_1|MET_NA|APP_0|RES_1|REC_0|VEN_0|CL_1150|NAT_mex|2022-08-12",
        "ST":"ST_2",
        "RISK":"RISK_3",
        "MET":"MET_NA",
        "NAT":"NAT_mex"
      }
    },
    {
      "id":"ID_CEC-22-6095|ST_2|CODE_15033|SX_M|RISK_3|AGE_33|SES_1|SCO_2|CD4_2|DRUG_0|MET_NA|APP_1|RES_1|REC_1|VEN_0|CL_1152|NAT_mex|2022-01-12",
      "cluster":886,
      "patient_attributes":{
        "ehars_uid":"ID_CEC-22-6095|ST_2|CODE_15033|SX_M|RISK_3|AGE_33|SES_1|SCO_2|CD4_2|DRUG_0|MET_NA|APP_1|RES_1|REC_1|VEN_0|CL_1152|NAT_mex|2022-01-12",
        "ST":"ST_2",
        "RISK":"RISK_3",
        "MET":"MET_NA",
        "NAT":"NAT_mex"
      }
    },
    {
      "id":"ID_CEC-22-6096|ST_2|CODE_15033|SX_M|RISK_3|AGE_27|SES_3|SCO_2|CD4_2|DRUG_1|MET_NA|APP_1|RES_1|REC_0|VEN_0|CL_1152|NAT_mex|2022-01-12",
      "cluster":886,
      "patient_attributes":{
        "ehars_uid":"ID_CEC-22-6096|ST_2|CODE_15033|SX_M|RISK_3|AGE_27|SES_3|SCO_2|CD4_2|DRUG_1|MET_NA|APP_1|RES_1|REC_0|VEN_0|CL_1152|NAT_mex|2022-01-12",
        "ST":"ST_2",
        "RISK":"RISK_3",
        "MET":"MET_NA",
        "NAT":"NAT_mex"
      }
    },
    {
      "id":"ID_CEC-22-6098|ST_1|CODE_09015|SX_M|RISK_3|AGE_39|SES_2|SCO_3|CD4_2|DRUG_1|MET_NA|APP_1|RES_2|REC_0|VEN_1|CL_1153|NAT_mex|2022-01-12",
      "cluster":887,
      "patient_attributes":{
        "ehars_uid":"ID_CEC-22-6098|ST_1|CODE_09015|SX_M|RISK_3|AGE_39|SES_2|SCO_3|CD4_2|DRUG_1|MET_NA|APP_1|RES_2|REC_0|VEN_1|CL_1153|NAT_mex|2022-01-12",
        "ST":"ST_1",
        "RISK":"RISK_3",
        "MET":"MET_NA",
        "NAT":"NAT_mex"
      }
    },
    {
      "id":"ID_CEC-22-6551|ST_1|CODE_09016|SX_M|RISK_3|AGE_29|SES_2|SCO_2|CD4_2|DRUG_1|MET_NA|APP_0|RES_2|REC_0|VEN_0|CL_1153|NAT_mex|2022-02-21",
      "cluster":887,
      "patient_attributes":{
        "ehars_uid":"ID_CEC-22-6551|ST_1|CODE_09016|SX_M|RISK_3|AGE_29|SES_2|SCO_2|CD4_2|DRUG_1|MET_NA|APP_0|RES_2|REC_0|VEN_0|CL_1153|NAT_mex|2022-02-21",
        "ST":"ST_1",
        "RISK":"RISK_3",
        "MET":"MET_NA",
        "NAT":"NAT_mex"
      }
    },
    {
      "id":"ID_CEC-22-6112|ST_1|CODE_09007|SX_M|RISK_2|AGE_22|SES_1|SCO_2|CD4_1|DRUG_0|MET_NA|APP_0|RES_1|REC_0|VEN_1|CL_1154|NAT_mex|2022-01-13",
      "cluster":888,
      "patient_attributes":{
        "ehars_uid":"ID_CEC-22-6112|ST_1|CODE_09007|SX_M|RISK_2|AGE_22|SES_1|SCO_2|CD4_1|DRUG_0|MET_NA|APP_0|RES_1|REC_0|VEN_1|CL_1154|NAT_mex|2022-01-13",
        "ST":"ST_1",
        "RISK":"RISK_2",
        "MET":"MET_NA",
        "NAT":"NAT_mex"
      }
    },
    {
      "id":"ID_CEC-22-7173|ST_1|CODE_09007|SX_M|RISK_3|AGE_26|SES_2|SCO_3|CD4_1|DRUG_0|MET_NA|APP_0|RES_1|REC_0|VEN_0|CL_1154|NAT_mex|2022-04-18",
      "cluster":888,
      "patient_attributes":{
        "ehars_uid":"ID_CEC-22-7173|ST_1|CODE_09007|SX_M|RISK_3|AGE_26|SES_2|SCO_3|CD4_1|DRUG_0|MET_NA|APP_0|RES_1|REC_0|VEN_0|CL_1154|NAT_mex|2022-04-18",
        "ST":"ST_1",
        "RISK":"RISK_3",
        "MET":"MET_NA",
        "NAT":"NAT_mex"
      }
    },
    {
      "id":"ID_CEC-22-6122|ST_1|CODE_09005|SX_M|RISK_3|AGE_37|SES_1|SCO_3|CD4_2|DRUG_1|MET_NA|APP_1|RES_1|REC_0|VEN_1|CL_1155|NAT_mex|2022-01-14",
      "cluster":889,
      "patient_attributes":{
        "ehars_uid":"ID_CEC-22-6122|ST_1|CODE_09005|SX_M|RISK_3|AGE_37|SES_1|SCO_3|CD4_2|DRUG_1|MET_NA|APP_1|RES_1|REC_0|VEN_1|CL_1155|NAT_mex|2022-01-14",
        "ST":"ST_1",
        "RISK":"RISK_3",
        "MET":"MET_NA",
        "NAT":"NAT_mex"
      }
    },
    {
      "id":"ID_CEC-22-6162|ST_1|CODE_09005|SX_M|RISK_3|AGE_31|SES_2|SCO_2|CD4_2|DRUG_1|MET_NA|APP_1|RES_1|REC_0|VEN_1|CL_1155|NAT_mex|2022-01-18",
      "cluster":889,
      "patient_attributes":{
        "ehars_uid":"ID_CEC-22-6162|ST_1|CODE_09005|SX_M|RISK_3|AGE_31|SES_2|SCO_2|CD4_2|DRUG_1|MET_NA|APP_1|RES_1|REC_0|VEN_1|CL_1155|NAT_mex|2022-01-18",
        "ST":"ST_1",
        "RISK":"RISK_3",
        "MET":"MET_NA",
        "NAT":"NAT_mex"
      }
    },
    {
      "id":"ID_CEC-22-6185|ST_2|CODE_15109|SX_F|RISK_1|AGE_38|SES_1|SCO_2|CD4_1|DRUG_0|MET_NA|APP_0|RES_1|REC_0|VEN_NA|CL_1157|NAT_mex|2022-01-19",
      "cluster":890,
      "patient_attributes":{
        "ehars_uid":"ID_CEC-22-6185|ST_2|CODE_15109|SX_F|RISK_1|AGE_38|SES_1|SCO_2|CD4_1|DRUG_0|MET_NA|APP_0|RES_1|REC_0|VEN_NA|CL_1157|NAT_mex|2022-01-19",
        "ST":"ST_2",
        "RISK":"RISK_1",
        "MET":"MET_NA",
        "NAT":"NAT_mex"
      }
    },
    {
      "id":"ID_CEC-22-6186|ST_1|CODE_09015|SX_FT|RISK_4|AGE_31|SES_2|SCO_2|CD4_1|DRUG_1|MET_NA|APP_1|RES_1|REC_0|VEN_1|CL_1157|NAT_mex|2022-01-19",
      "cluster":890,
      "patient_attributes":{
        "ehars_uid":"ID_CEC-22-6186|ST_1|CODE_09015|SX_FT|RISK_4|AGE_31|SES_2|SCO_2|CD4_1|DRUG_1|MET_NA|APP_1|RES_1|REC_0|VEN_1|CL_1157|NAT_mex|2022-01-19",
        "ST":"ST_1",
        "RISK":"RISK_4",
        "MET":"MET_NA",
        "NAT":"NAT_mex"
      }
    },
    {
      "id":"ID_CEC-22-6190|ST_1|CODE_09005|SX_M|RISK_3|AGE_37|SES_1|SCO_2|CD4_1|DRUG_1|MET_NA|APP_1|RES_1|REC_0|VEN_0|CL_1158|NAT_mex|2022-01-19",
      "cluster":891,
      "patient_attributes":{
        "ehars_uid":"ID_CEC-22-6190|ST_1|CODE_09005|SX_M|RISK_3|AGE_37|SES_1|SCO_2|CD4_1|DRUG_1|MET_NA|APP_1|RES_1|REC_0|VEN_0|CL_1158|NAT_mex|2022-01-19",
        "ST":"ST_1",
        "RISK":"RISK_3",
        "MET":"MET_NA",
        "NAT":"NAT_mex"
      }
    },
    {
      "id":"ID_CEC-22-8477|ST_1|CODE_09005|SX_M|RISK_NA|AGE_34|SES_NA|SCO_NA|CD4_1|DRUG_NA|MET_NA|APP_NA|RES_1|REC_0|VEN_NA|CL_1158|NAT_NA|2022-08-04",
      "cluster":891,
      "patient_attributes":{
        "ehars_uid":"ID_CEC-22-8477|ST_1|CODE_09005|SX_M|RISK_NA|AGE_34|SES_NA|SCO_NA|CD4_1|DRUG_NA|MET_NA|APP_NA|RES_1|REC_0|VEN_NA|CL_1158|NAT_NA|2022-08-04",
        "ST":"ST_1",
        "RISK":"RISK_NA",
        "MET":"MET_NA",
        "NAT":"NAT_NA"
      }
    },
    {
      "id":"ID_CEC-22-6235|ST_2|CODE_15039|SX_M|RISK_3|AGE_25|SES_2|SCO_2|CD4_2|DRUG_1|MET_NA|APP_1|RES_1|REC_0|VEN_0|CL_1159|NAT_mex|2022-01-24",
      "cluster":892,
      "patient_attributes":{
        "ehars_uid":"ID_CEC-22-6235|ST_2|CODE_15039|SX_M|RISK_3|AGE_25|SES_2|SCO_2|CD4_2|DRUG_1|MET_NA|APP_1|RES_1|REC_0|VEN_0|CL_1159|NAT_mex|2022-01-24",
        "ST":"ST_2",
        "RISK":"RISK_3",
        "MET":"MET_NA",
        "NAT":"NAT_mex"
      }
    },
    {
      "id":"ID_CEC-22-8578|ST_2|CODE_15039|SX_M|RISK_3|AGE_24|SES_1|SCO_2|CD4_2|DRUG_0|MET_NA|APP_1|RES_1|REC_0|VEN_0|CL_1159|NAT_mex|2022-08-10",
      "cluster":892,
      "patient_attributes":{
        "ehars_uid":"ID_CEC-22-8578|ST_2|CODE_15039|SX_M|RISK_3|AGE_24|SES_1|SCO_2|CD4_2|DRUG_0|MET_NA|APP_1|RES_1|REC_0|VEN_0|CL_1159|NAT_mex|2022-08-10",
        "ST":"ST_2",
        "RISK":"RISK_3",
        "MET":"MET_NA",
        "NAT":"NAT_mex"
      }
    },
    {
      "id":"ID_CEC-22-6283|ST_2|CODE_15070|SX_M|RISK_3|AGE_29|SES_2|SCO_3|CD4_1|DRUG_1|MET_NA|APP_1|RES_1|REC_0|VEN_1|CL_815|NAT_mex|2022-01-28",
      "cluster":893,
      "patient_attributes":{
        "ehars_uid":"ID_CEC-22-6283|ST_2|CODE_15070|SX_M|RISK_3|AGE_29|SES_2|SCO_3|CD4_1|DRUG_1|MET_NA|APP_1|RES_1|REC_0|VEN_1|CL_815|NAT_mex|2022-01-28",
        "ST":"ST_2",
        "RISK":"RISK_3",
        "MET":"MET_NA",
        "NAT":"NAT_mex"
      }
    },
    {
      "id":"ID_CEC-22-9746|ST_1|CODE_09011|SX_M|RISK_3|AGE_24|SES_1|SCO_3|CD4_NA|DRUG_1|MET_NA|APP_0|RES_1|REC_0|VEN_1|CL_815|NAT_mex|2022-12-02",
      "cluster":893,
      "patient_attributes":{
        "ehars_uid":"ID_CEC-22-9746|ST_1|CODE_09011|SX_M|RISK_3|AGE_24|SES_1|SCO_3|CD4_NA|DRUG_1|MET_NA|APP_0|RES_1|REC_0|VEN_1|CL_815|NAT_mex|2022-12-02",
        "ST":"ST_1",
        "RISK":"RISK_3",
        "MET":"MET_NA",
        "NAT":"NAT_mex"
      }
    },
    {
      "id":"ID_CEC-22-6289|ST_1|CODE_07106|SX_M|RISK_3|AGE_27|SES_1|SCO_2|CD4_1|DRUG_0|MET_NA|APP_0|RES_1|REC_0|VEN_0|CL_1162|NAT_mex|2022-01-28",
      "cluster":894,
      "patient_attributes":{
        "ehars_uid":"ID_CEC-22-6289|ST_1|CODE_07106|SX_M|RISK_3|AGE_27|SES_1|SCO_2|CD4_1|DRUG_0|MET_NA|APP_0|RES_1|REC_0|VEN_0|CL_1162|NAT_mex|2022-01-28",
        "ST":"ST_1",
        "RISK":"RISK_3",
        "MET":"MET_NA",
        "NAT":"NAT_mex"
      }
    },
    {
      "id":"ID_CEC-22-6290|ST_1|CODE_07106|SX_M|RISK_3|AGE_37|SES_1|SCO_2|CD4_1|DRUG_0|MET_NA|APP_0|RES_1|REC_0|VEN_0|CL_1162|NAT_mex|2022-01-28",
      "cluster":894,
      "patient_attributes":{
        "ehars_uid":"ID_CEC-22-6290|ST_1|CODE_07106|SX_M|RISK_3|AGE_37|SES_1|SCO_2|CD4_1|DRUG_0|MET_NA|APP_0|RES_1|REC_0|VEN_0|CL_1162|NAT_mex|2022-01-28",
        "ST":"ST_1",
        "RISK":"RISK_3",
        "MET":"MET_NA",
        "NAT":"NAT_mex"
      }
    },
    {
      "id":"ID_CEC-22-6319|ST_1|CODE_09002|SX_M|RISK_NA|AGE_40|SES_NA|SCO_NA|CD4_1|DRUG_NA|MET_NA|APP_NA|RES_1|REC_0|VEN_NA|CL_1163|NAT_NA|2022-02-01",
      "cluster":895,
      "patient_attributes":{
        "ehars_uid":"ID_CEC-22-6319|ST_1|CODE_09002|SX_M|RISK_NA|AGE_40|SES_NA|SCO_NA|CD4_1|DRUG_NA|MET_NA|APP_NA|RES_1|REC_0|VEN_NA|CL_1163|NAT_NA|2022-02-01",
        "ST":"ST_1",
        "RISK":"RISK_NA",
        "MET":"MET_NA",
        "NAT":"NAT_NA"
      }
    },
    {
      "id":"ID_CEC-22-6334|ST_1|CODE_09002|SX_F|RISK_NA|AGE_41|SES_NA|SCO_NA|CD4_2|DRUG_NA|MET_NA|APP_NA|RES_1|REC_0|VEN_NA|CL_1163|NAT_NA|2022-02-01",
      "cluster":895,
      "patient_attributes":{
        "ehars_uid":"ID_CEC-22-6334|ST_1|CODE_09002|SX_F|RISK_NA|AGE_41|SES_NA|SCO_NA|CD4_2|DRUG_NA|MET_NA|APP_NA|RES_1|REC_0|VEN_NA|CL_1163|NAT_NA|2022-02-01",
        "ST":"ST_1",
        "RISK":"RISK_NA",
        "MET":"MET_NA",
        "NAT":"NAT_NA"
      }
    },
    {
      "id":"ID_CEC-22-6326|ST_2|CODE_15122|SX_M|RISK_3|AGE_31|SES_2|SCO_2|CD4_3|DRUG_1|MET_NA|APP_1|RES_5|REC_0|VEN_0|CL_1164|NAT_mex|2022-02-01",
      "cluster":896,
      "patient_attributes":{
        "ehars_uid":"ID_CEC-22-6326|ST_2|CODE_15122|SX_M|RISK_3|AGE_31|SES_2|SCO_2|CD4_3|DRUG_1|MET_NA|APP_1|RES_5|REC_0|VEN_0|CL_1164|NAT_mex|2022-02-01",
        "ST":"ST_2",
        "RISK":"RISK_3",
        "MET":"MET_NA",
        "NAT":"NAT_mex"
      }
    },
    {
      "id":"ID_CEC-22-8252|ST_1|CODE_09016|SX_M|RISK_3|AGE_41|SES_2|SCO_3|CD4_2|DRUG_1|MET_NA|APP_1|RES_5|REC_0|VEN_1|CL_1164|NAT_mex|2022-07-08",
      "cluster":896,
      "patient_attributes":{
        "ehars_uid":"ID_CEC-22-8252|ST_1|CODE_09016|SX_M|RISK_3|AGE_41|SES_2|SCO_3|CD4_2|DRUG_1|MET_NA|APP_1|RES_5|REC_0|VEN_1|CL_1164|NAT_mex|2022-07-08",
        "ST":"ST_1",
        "RISK":"RISK_3",
        "MET":"MET_NA",
        "NAT":"NAT_mex"
      }
    },
    {
      "id":"ID_CEC-22-6329|ST_1|CODE_09015|SX_M|RISK_3|AGE_28|SES_2|SCO_2|CD4_1|DRUG_1|MET_NA|APP_0|RES_2|REC_0|VEN_1|CL_1165|NAT_mex|2022-02-01",
      "cluster":897,
      "patient_attributes":{
        "ehars_uid":"ID_CEC-22-6329|ST_1|CODE_09015|SX_M|RISK_3|AGE_28|SES_2|SCO_2|CD4_1|DRUG_1|MET_NA|APP_0|RES_2|REC_0|VEN_1|CL_1165|NAT_mex|2022-02-01",
        "ST":"ST_1",
        "RISK":"RISK_3",
        "MET":"MET_NA",
        "NAT":"NAT_mex"
      }
    },
    {
      "id":"ID_CEC-22-7072|ST_1|CODE_09008|SX_M|RISK_NA|AGE_19|SES_NA|SCO_NA|CD4_1|DRUG_NA|MET_NA|APP_NA|RES_2|REC_0|VEN_NA|CL_1165|NAT_NA|2022-04-05",
      "cluster":897,
      "patient_attributes":{
        "ehars_uid":"ID_CEC-22-7072|ST_1|CODE_09008|SX_M|RISK_NA|AGE_19|SES_NA|SCO_NA|CD4_1|DRUG_NA|MET_NA|APP_NA|RES_2|REC_0|VEN_NA|CL_1165|NAT_NA|2022-04-05",
        "ST":"ST_1",
        "RISK":"RISK_NA",
        "MET":"MET_NA",
        "NAT":"NAT_NA"
      }
    },
    {
      "id":"ID_CEC-22-6331|ST_1|CODE_09015|SX_M|RISK_3|AGE_32|SES_2|SCO_3|CD4_2|DRUG_0|MET_NA|APP_0|RES_1|REC_0|VEN_0|CL_1166|NAT_mex|2022-02-01",
      "cluster":898,
      "patient_attributes":{
        "ehars_uid":"ID_CEC-22-6331|ST_1|CODE_09015|SX_M|RISK_3|AGE_32|SES_2|SCO_3|CD4_2|DRUG_0|MET_NA|APP_0|RES_1|REC_0|VEN_0|CL_1166|NAT_mex|2022-02-01",
        "ST":"ST_1",
        "RISK":"RISK_3",
        "MET":"MET_NA",
        "NAT":"NAT_mex"
      }
    },
    {
      "id":"ID_CEC-22-6332|ST_1|CODE_09014|SX_M|RISK_3|AGE_35|SES_2|SCO_3|CD4_2|DRUG_0|MET_NA|APP_0|RES_1|REC_0|VEN_0|CL_1166|NAT_mex|2022-02-01",
      "cluster":898,
      "patient_attributes":{
        "ehars_uid":"ID_CEC-22-6332|ST_1|CODE_09014|SX_M|RISK_3|AGE_35|SES_2|SCO_3|CD4_2|DRUG_0|MET_NA|APP_0|RES_1|REC_0|VEN_0|CL_1166|NAT_mex|2022-02-01",
        "ST":"ST_1",
        "RISK":"RISK_3",
        "MET":"MET_NA",
        "NAT":"NAT_mex"
      }
    },
    {
      "id":"ID_CEC-22-6408|ST_1|CODE_09014|SX_M|RISK_3|AGE_39|SES_2|SCO_3|CD4_2|DRUG_1|MET_NA|APP_1|RES_1|REC_0|VEN_1|CL_527|NAT_mex|2022-02-09",
      "cluster":899,
      "patient_attributes":{
        "ehars_uid":"ID_CEC-22-6408|ST_1|CODE_09014|SX_M|RISK_3|AGE_39|SES_2|SCO_3|CD4_2|DRUG_1|MET_NA|APP_1|RES_1|REC_0|VEN_1|CL_527|NAT_mex|2022-02-09",
        "ST":"ST_1",
        "RISK":"RISK_3",
        "MET":"MET_NA",
        "NAT":"NAT_mex"
      }
    },
    {
      "id":"ID_CEC-22-7884|ST_1|CODE_07106|SX_M|RISK_3|AGE_31|SES_2|SCO_2|CD4_2|DRUG_1|MET_NA|APP_1|RES_1|REC_0|VEN_1|CL_527|NAT_mex|2022-06-08",
      "cluster":899,
      "patient_attributes":{
        "ehars_uid":"ID_CEC-22-7884|ST_1|CODE_07106|SX_M|RISK_3|AGE_31|SES_2|SCO_2|CD4_2|DRUG_1|MET_NA|APP_1|RES_1|REC_0|VEN_1|CL_527|NAT_mex|2022-06-08",
        "ST":"ST_1",
        "RISK":"RISK_3",
        "MET":"MET_NA",
        "NAT":"NAT_mex"
      }
    },
    {
      "id":"ID_CEC-22-6473|ST_2|CODE_15060|SX_M|RISK_3|AGE_22|SES_1|SCO_2|CD4_2|DRUG_1|MET_NA|APP_1|RES_1|REC_1|VEN_1|CL_1171|NAT_mex|2022-02-15",
      "cluster":900,
      "patient_attributes":{
        "ehars_uid":"ID_CEC-22-6473|ST_2|CODE_15060|SX_M|RISK_3|AGE_22|SES_1|SCO_2|CD4_2|DRUG_1|MET_NA|APP_1|RES_1|REC_1|VEN_1|CL_1171|NAT_mex|2022-02-15",
        "ST":"ST_2",
        "RISK":"RISK_3",
        "MET":"MET_NA",
        "NAT":"NAT_mex"
      }
    },
    {
      "id":"ID_CEC-22-7587|ST_2|CODE_15013|SX_M|RISK_2|AGE_47|SES_1|SCO_2|CD4_1|DRUG_0|MET_NA|APP_0|RES_1|REC_0|VEN_0|CL_1171|NAT_mex|2022-05-19",
      "cluster":900,
      "patient_attributes":{
        "ehars_uid":"ID_CEC-22-7587|ST_2|CODE_15013|SX_M|RISK_2|AGE_47|SES_1|SCO_2|CD4_1|DRUG_0|MET_NA|APP_0|RES_1|REC_0|VEN_0|CL_1171|NAT_mex|2022-05-19",
        "ST":"ST_2",
        "RISK":"RISK_2",
        "MET":"MET_NA",
        "NAT":"NAT_mex"
      }
    },
    {
      "id":"ID_CEC-22-6504|ST_2|CODE_15020|SX_M|RISK_3|AGE_33|SES_2|SCO_3|CD4_1|DRUG_1|MET_NA|APP_0|RES_1|REC_0|VEN_0|CL_89|NAT_mex|2022-02-17",
      "cluster":901,
      "patient_attributes":{
        "ehars_uid":"ID_CEC-22-6504|ST_2|CODE_15020|SX_M|RISK_3|AGE_33|SES_2|SCO_3|CD4_1|DRUG_1|MET_NA|APP_0|RES_1|REC_0|VEN_0|CL_89|NAT_mex|2022-02-17",
        "ST":"ST_2",
        "RISK":"RISK_3",
        "MET":"MET_NA",
        "NAT":"NAT_mex"
      }
    },
    {
      "id":"ID_CEC-22-6505|ST_2|CODE_15020|SX_M|RISK_3|AGE_31|SES_2|SCO_2|CD4_1|DRUG_1|MET_NA|APP_0|RES_1|REC_0|VEN_1|CL_89|NAT_mex|2022-02-17",
      "cluster":901,
      "patient_attributes":{
        "ehars_uid":"ID_CEC-22-6505|ST_2|CODE_15020|SX_M|RISK_3|AGE_31|SES_2|SCO_2|CD4_1|DRUG_1|MET_NA|APP_0|RES_1|REC_0|VEN_1|CL_89|NAT_mex|2022-02-17",
        "ST":"ST_2",
        "RISK":"RISK_3",
        "MET":"MET_NA",
        "NAT":"NAT_mex"
      }
    },
    {
      "id":"ID_CEC-22-6550|ST_1|CODE_07106|SX_M|RISK_3|AGE_25|SES_2|SCO_2|CD4_2|DRUG_0|MET_NA|APP_1|RES_1|REC_0|VEN_0|CL_1290|NAT_mex|2022-02-21",
      "cluster":902,
      "patient_attributes":{
        "ehars_uid":"ID_CEC-22-6550|ST_1|CODE_07106|SX_M|RISK_3|AGE_25|SES_2|SCO_2|CD4_2|DRUG_0|MET_NA|APP_1|RES_1|REC_0|VEN_0|CL_1290|NAT_mex|2022-02-21",
        "ST":"ST_1",
        "RISK":"RISK_3",
        "MET":"MET_NA",
        "NAT":"NAT_mex"
      }
    },
    {
      "id":"ID_CEC-22-9532|ST_2|CODE_15039|SX_M|RISK_3|AGE_42|SES_1|SCO_2|CD4_1|DRUG_1|MET_NA|APP_1|RES_1|REC_0|VEN_0|CL_1290|NAT_mex|2022-11-08",
      "cluster":902,
      "patient_attributes":{
        "ehars_uid":"ID_CEC-22-9532|ST_2|CODE_15039|SX_M|RISK_3|AGE_42|SES_1|SCO_2|CD4_1|DRUG_1|MET_NA|APP_1|RES_1|REC_0|VEN_0|CL_1290|NAT_mex|2022-11-08",
        "ST":"ST_2",
        "RISK":"RISK_3",
        "MET":"MET_NA",
        "NAT":"NAT_mex"
      }
    },
    {
      "id":"ID_CEC-22-6595|ST_1|CODE_09003|SX_M|RISK_2|AGE_50|SES_1|SCO_2|CD4_1|DRUG_0|MET_NA|APP_0|RES_1|REC_0|VEN_0|CL_1174|NAT_mex|2022-02-23",
      "cluster":903,
      "patient_attributes":{
        "ehars_uid":"ID_CEC-22-6595|ST_1|CODE_09003|SX_M|RISK_2|AGE_50|SES_1|SCO_2|CD4_1|DRUG_0|MET_NA|APP_0|RES_1|REC_0|VEN_0|CL_1174|NAT_mex|2022-02-23",
        "ST":"ST_1",
        "RISK":"RISK_2",
        "MET":"MET_NA",
        "NAT":"NAT_mex"
      }
    },
    {
      "id":"ID_CEC-22-6597|ST_1|CODE_09003|SX_F|RISK_1|AGE_47|SES_1|SCO_1|CD4_1|DRUG_NA|MET_NA|APP_NA|RES_1|REC_0|VEN_NA|CL_1174|NAT_mex|2022-02-23",
      "cluster":903,
      "patient_attributes":{
        "ehars_uid":"ID_CEC-22-6597|ST_1|CODE_09003|SX_F|RISK_1|AGE_47|SES_1|SCO_1|CD4_1|DRUG_NA|MET_NA|APP_NA|RES_1|REC_0|VEN_NA|CL_1174|NAT_mex|2022-02-23",
        "ST":"ST_1",
        "RISK":"RISK_1",
        "MET":"MET_NA",
        "NAT":"NAT_mex"
      }
    },
    {
      "id":"ID_CEC-22-6598|ST_1|CODE_09012|SX_F|RISK_1|AGE_28|SES_NA|SCO_3|CD4_2|DRUG_1|MET_NA|APP_NA|RES_2|REC_0|VEN_NA|CL_NA|NAT_mex|2022-02-25",
      "cluster":904,
      "patient_attributes":{
        "ehars_uid":"ID_CEC-22-6598|ST_1|CODE_09012|SX_F|RISK_1|AGE_28|SES_NA|SCO_3|CD4_2|DRUG_1|MET_NA|APP_NA|RES_2|REC_0|VEN_NA|CL_NA|NAT_mex|2022-02-25",
        "ST":"ST_1",
        "RISK":"RISK_1",
        "MET":"MET_NA",
        "NAT":"NAT_mex"
      }
    },
    {
      "id":"ID_CEC-22-6618|ST_1|CODE_09014|SX_F|RISK_1|AGE_30|SES_2|SCO_3|CD4_2|DRUG_0|MET_NA|APP_0|RES_2|REC_1|VEN_0|CL_NA|NAT_mex|2022-02-28",
      "cluster":904,
      "patient_attributes":{
        "ehars_uid":"ID_CEC-22-6618|ST_1|CODE_09014|SX_F|RISK_1|AGE_30|SES_2|SCO_3|CD4_2|DRUG_0|MET_NA|APP_0|RES_2|REC_1|VEN_0|CL_NA|NAT_mex|2022-02-28",
        "ST":"ST_1",
        "RISK":"RISK_1",
        "MET":"MET_NA",
        "NAT":"NAT_mex"
      }
    },
    {
      "id":"ID_CEC-22-6599|ST_1|CODE_09007|SX_M|RISK_3|AGE_21|SES_2|SCO_2|CD4_2|DRUG_1|MET_NA|APP_1|RES_2|REC_0|VEN_1|CL_639|NAT_mex|2022-02-24",
      "cluster":905,
      "patient_attributes":{
        "ehars_uid":"ID_CEC-22-6599|ST_1|CODE_09007|SX_M|RISK_3|AGE_21|SES_2|SCO_2|CD4_2|DRUG_1|MET_NA|APP_1|RES_2|REC_0|VEN_1|CL_639|NAT_mex|2022-02-24",
        "ST":"ST_1",
        "RISK":"RISK_3",
        "MET":"MET_NA",
        "NAT":"NAT_mex"
      }
    },
    {
      "id":"ID_CEC-22-7671|ST_2|CODE_15031|SX_M|RISK_3|AGE_30|SES_2|SCO_2|CD4_2|DRUG_0|MET_NA|APP_1|RES_2|REC_0|VEN_0|CL_639|NAT_mex|2022-05-23",
      "cluster":905,
      "patient_attributes":{
        "ehars_uid":"ID_CEC-22-7671|ST_2|CODE_15031|SX_M|RISK_3|AGE_30|SES_2|SCO_2|CD4_2|DRUG_0|MET_NA|APP_1|RES_2|REC_0|VEN_0|CL_639|NAT_mex|2022-05-23",
        "ST":"ST_2",
        "RISK":"RISK_3",
        "MET":"MET_NA",
        "NAT":"NAT_mex"
      }
    },
    {
      "id":"ID_CEC-22-6607|ST_1|CODE_09005|SX_M|RISK_NA|AGE_61|SES_NA|SCO_NA|CD4_1|DRUG_NA|MET_NA|APP_NA|RES_1|REC_0|VEN_NA|CL_1175|NAT_NA|2022-02-25",
      "cluster":906,
      "patient_attributes":{
        "ehars_uid":"ID_CEC-22-6607|ST_1|CODE_09005|SX_M|RISK_NA|AGE_61|SES_NA|SCO_NA|CD4_1|DRUG_NA|MET_NA|APP_NA|RES_1|REC_0|VEN_NA|CL_1175|NAT_NA|2022-02-25",
        "ST":"ST_1",
        "RISK":"RISK_NA",
        "MET":"MET_NA",
        "NAT":"NAT_NA"
      }
    },
    {
      "id":"ID_CEC-22-8196|ST_1|CODE_09015|SX_M|RISK_3|AGE_35|SES_2|SCO_3|CD4_2|DRUG_1|MET_NA|APP_1|RES_1|REC_0|VEN_0|CL_1175|NAT_mex|2022-07-05",
      "cluster":906,
      "patient_attributes":{
        "ehars_uid":"ID_CEC-22-8196|ST_1|CODE_09015|SX_M|RISK_3|AGE_35|SES_2|SCO_3|CD4_2|DRUG_1|MET_NA|APP_1|RES_1|REC_0|VEN_0|CL_1175|NAT_mex|2022-07-05",
        "ST":"ST_1",
        "RISK":"RISK_3",
        "MET":"MET_NA",
        "NAT":"NAT_mex"
      }
    },
    {
      "id":"ID_CEC-22-6641|ST_1|CODE_07106|SX_F|RISK_NA|AGE_44|SES_NA|SCO_NA|CD4_1|DRUG_NA|MET_NA|APP_NA|RES_1|REC_0|VEN_NA|CL_1176|NAT_NA|2022-03-01",
      "cluster":907,
      "patient_attributes":{
        "ehars_uid":"ID_CEC-22-6641|ST_1|CODE_07106|SX_F|RISK_NA|AGE_44|SES_NA|SCO_NA|CD4_1|DRUG_NA|MET_NA|APP_NA|RES_1|REC_0|VEN_NA|CL_1176|NAT_NA|2022-03-01",
        "ST":"ST_1",
        "RISK":"RISK_NA",
        "MET":"MET_NA",
        "NAT":"NAT_NA"
      }
    },
    {
      "id":"ID_CEC-22-7176|ST_2|CODE_15060|SX_M|RISK_3|AGE_21|SES_2|SCO_2|CD4_2|DRUG_1|MET_NA|APP_0|RES_1|REC_0|VEN_0|CL_1176|NAT_mex|2022-04-18",
      "cluster":907,
      "patient_attributes":{
        "ehars_uid":"ID_CEC-22-7176|ST_2|CODE_15060|SX_M|RISK_3|AGE_21|SES_2|SCO_2|CD4_2|DRUG_1|MET_NA|APP_0|RES_1|REC_0|VEN_0|CL_1176|NAT_mex|2022-04-18",
        "ST":"ST_2",
        "RISK":"RISK_3",
        "MET":"MET_NA",
        "NAT":"NAT_mex"
      }
    },
    {
      "id":"ID_CEC-22-6662|ST_1|CODE_09013|SX_F|RISK_1|AGE_42|SES_2|SCO_2|CD4_2|DRUG_0|MET_NA|APP_0|RES_1|REC_0|VEN_0|CL_693|NAT_mex|2022-03-02",
      "cluster":908,
      "patient_attributes":{
        "ehars_uid":"ID_CEC-22-6662|ST_1|CODE_09013|SX_F|RISK_1|AGE_42|SES_2|SCO_2|CD4_2|DRUG_0|MET_NA|APP_0|RES_1|REC_0|VEN_0|CL_693|NAT_mex|2022-03-02",
        "ST":"ST_1",
        "RISK":"RISK_1",
        "MET":"MET_NA",
        "NAT":"NAT_mex"
      }
    },
    {
      "id":"ID_CEC-22-6905|ST_1|CODE_09015|SX_F|RISK_NA|AGE_46|SES_NA|SCO_NA|CD4_1|DRUG_NA|MET_NA|APP_NA|RES_1|REC_0|VEN_NA|CL_693|NAT_NA|2022-03-24",
      "cluster":908,
      "patient_attributes":{
        "ehars_uid":"ID_CEC-22-6905|ST_1|CODE_09015|SX_F|RISK_NA|AGE_46|SES_NA|SCO_NA|CD4_1|DRUG_NA|MET_NA|APP_NA|RES_1|REC_0|VEN_NA|CL_693|NAT_NA|2022-03-24",
        "ST":"ST_1",
        "RISK":"RISK_NA",
        "MET":"MET_NA",
        "NAT":"NAT_NA"
      }
    },
    {
      "id":"ID_CEC-22-6664|ST_1|CODE_09013|SX_M|RISK_3|AGE_25|SES_2|SCO_2|CD4_2|DRUG_0|MET_NA|APP_0|RES_2|REC_0|VEN_0|CL_1177|NAT_mex|2022-03-03",
      "cluster":909,
      "patient_attributes":{
        "ehars_uid":"ID_CEC-22-6664|ST_1|CODE_09013|SX_M|RISK_3|AGE_25|SES_2|SCO_2|CD4_2|DRUG_0|MET_NA|APP_0|RES_2|REC_0|VEN_0|CL_1177|NAT_mex|2022-03-03",
        "ST":"ST_1",
        "RISK":"RISK_3",
        "MET":"MET_NA",
        "NAT":"NAT_mex"
      }
    },
    {
      "id":"ID_CEC-22-7868|ST_1|CODE_09015|SX_M|RISK_3|AGE_28|SES_1|SCO_3|CD4_2|DRUG_1|MET_NA|APP_1|RES_2|REC_1|VEN_0|CL_1177|NAT_mex|2022-06-07",
      "cluster":909,
      "patient_attributes":{
        "ehars_uid":"ID_CEC-22-7868|ST_1|CODE_09015|SX_M|RISK_3|AGE_28|SES_1|SCO_3|CD4_2|DRUG_1|MET_NA|APP_1|RES_2|REC_1|VEN_0|CL_1177|NAT_mex|2022-06-07",
        "ST":"ST_1",
        "RISK":"RISK_3",
        "MET":"MET_NA",
        "NAT":"NAT_mex"
      }
    },
    {
      "id":"ID_CEC-22-6745|ST_2|CODE_15037|SX_F|RISK_NA|AGE_38|SES_NA|SCO_NA|CD4_1|DRUG_NA|MET_NA|APP_NA|RES_1|REC_0|VEN_NA|CL_1179|NAT_NA|2022-03-10",
      "cluster":910,
      "patient_attributes":{
        "ehars_uid":"ID_CEC-22-6745|ST_2|CODE_15037|SX_F|RISK_NA|AGE_38|SES_NA|SCO_NA|CD4_1|DRUG_NA|MET_NA|APP_NA|RES_1|REC_0|VEN_NA|CL_1179|NAT_NA|2022-03-10",
        "ST":"ST_2",
        "RISK":"RISK_NA",
        "MET":"MET_NA",
        "NAT":"NAT_NA"
      }
    },
    {
      "id":"ID_CEC-22-6749|ST_2|CODE_15057|SX_M|RISK_2|AGE_38|SES_1|SCO_2|CD4_1|DRUG_1|MET_NA|APP_1|RES_1|REC_0|VEN_1|CL_1179|NAT_mex|2022-03-10",
      "cluster":910,
      "patient_attributes":{
        "ehars_uid":"ID_CEC-22-6749|ST_2|CODE_15057|SX_M|RISK_2|AGE_38|SES_1|SCO_2|CD4_1|DRUG_1|MET_NA|APP_1|RES_1|REC_0|VEN_1|CL_1179|NAT_mex|2022-03-10",
        "ST":"ST_2",
        "RISK":"RISK_2",
        "MET":"MET_NA",
        "NAT":"NAT_mex"
      }
    },
    {
      "id":"ID_CEC-22-6818|ST_1|CODE_09005|SX_M|RISK_2|AGE_36|SES_1|SCO_1|CD4_1|DRUG_0|MET_NA|APP_0|RES_1|REC_0|VEN_1|CL_1181|NAT_mex|2022-03-15",
      "cluster":911,
      "patient_attributes":{
        "ehars_uid":"ID_CEC-22-6818|ST_1|CODE_09005|SX_M|RISK_2|AGE_36|SES_1|SCO_1|CD4_1|DRUG_0|MET_NA|APP_0|RES_1|REC_0|VEN_1|CL_1181|NAT_mex|2022-03-15",
        "ST":"ST_1",
        "RISK":"RISK_2",
        "MET":"MET_NA",
        "NAT":"NAT_mex"
      }
    },
    {
      "id":"ID_CEC-22-6820|ST_1|CODE_09005|SX_F|RISK_1|AGE_32|SES_2|SCO_3|CD4_1|DRUG_1|MET_NA|APP_0|RES_1|REC_0|VEN_0|CL_1181|NAT_mex|2022-03-15",
      "cluster":911,
      "patient_attributes":{
        "ehars_uid":"ID_CEC-22-6820|ST_1|CODE_09005|SX_F|RISK_1|AGE_32|SES_2|SCO_3|CD4_1|DRUG_1|MET_NA|APP_0|RES_1|REC_0|VEN_0|CL_1181|NAT_mex|2022-03-15",
        "ST":"ST_1",
        "RISK":"RISK_1",
        "MET":"MET_NA",
        "NAT":"NAT_mex"
      }
    },
    {
      "id":"ID_CEC-22-6827|ST_1|CODE_09006|SX_M|RISK_2|AGE_22|SES_2|SCO_2|CD4_1|DRUG_1|MET_NA|APP_0|RES_5|REC_0|VEN_1|CL_1182|NAT_mex|2022-03-16",
      "cluster":912,
      "patient_attributes":{
        "ehars_uid":"ID_CEC-22-6827|ST_1|CODE_09006|SX_M|RISK_2|AGE_22|SES_2|SCO_2|CD4_1|DRUG_1|MET_NA|APP_0|RES_5|REC_0|VEN_1|CL_1182|NAT_mex|2022-03-16",
        "ST":"ST_1",
        "RISK":"RISK_2",
        "MET":"MET_NA",
        "NAT":"NAT_mex"
      }
    },
    {
      "id":"ID_CEC-22-6828|ST_1|CODE_09006|SX_FT|RISK_4|AGE_21|SES_2|SCO_2|CD4_1|DRUG_1|MET_NA|APP_0|RES_5|REC_0|VEN_1|CL_1182|NAT_mex|2022-03-16",
      "cluster":912,
      "patient_attributes":{
        "ehars_uid":"ID_CEC-22-6828|ST_1|CODE_09006|SX_FT|RISK_4|AGE_21|SES_2|SCO_2|CD4_1|DRUG_1|MET_NA|APP_0|RES_5|REC_0|VEN_1|CL_1182|NAT_mex|2022-03-16",
        "ST":"ST_1",
        "RISK":"RISK_4",
        "MET":"MET_NA",
        "NAT":"NAT_mex"
      }
    },
    {
      "id":"ID_CEC-22-6870|ST_1|CODE_09006|SX_M|RISK_3|AGE_20|SES_1|SCO_2|CD4_1|DRUG_1|MET_NA|APP_1|RES_1|REC_0|VEN_0|CL_645|NAT_mex|2022-03-18",
      "cluster":913,
      "patient_attributes":{
        "ehars_uid":"ID_CEC-22-6870|ST_1|CODE_09006|SX_M|RISK_3|AGE_20|SES_1|SCO_2|CD4_1|DRUG_1|MET_NA|APP_1|RES_1|REC_0|VEN_0|CL_645|NAT_mex|2022-03-18",
        "ST":"ST_1",
        "RISK":"RISK_3",
        "MET":"MET_NA",
        "NAT":"NAT_mex"
      }
    },
    {
      "id":"ID_CEC-22-7662|ST_1|CODE_09005|SX_M|RISK_3|AGE_22|SES_2|SCO_2|CD4_2|DRUG_0|MET_NA|APP_1|RES_1|REC_0|VEN_0|CL_645|NAT_mex|2022-05-24",
      "cluster":913,
      "patient_attributes":{
        "ehars_uid":"ID_CEC-22-7662|ST_1|CODE_09005|SX_M|RISK_3|AGE_22|SES_2|SCO_2|CD4_2|DRUG_0|MET_NA|APP_1|RES_1|REC_0|VEN_0|CL_645|NAT_mex|2022-05-24",
        "ST":"ST_1",
        "RISK":"RISK_3",
        "MET":"MET_NA",
        "NAT":"NAT_mex"
      }
    },
    {
      "id":"ID_CEC-22-6873|ST_1|CODE_09012|SX_M|RISK_3|AGE_36|SES_1|SCO_3|CD4_2|DRUG_1|MET_1|APP_0|RES_1|REC_1|VEN_0|CL_1183|NAT_mex|2022-03-22",
      "cluster":914,
      "patient_attributes":{
        "ehars_uid":"ID_CEC-22-6873|ST_1|CODE_09012|SX_M|RISK_3|AGE_36|SES_1|SCO_3|CD4_2|DRUG_1|MET_1|APP_0|RES_1|REC_1|VEN_0|CL_1183|NAT_mex|2022-03-22",
        "ST":"ST_1",
        "RISK":"RISK_3",
        "MET":"MET_1",
        "NAT":"NAT_mex"
      }
    },
    {
      "id":"ID_CEC-22-7256|ST_1|CODE_09006|SX_M|RISK_3|AGE_47|SES_1|SCO_2|CD4_1|DRUG_0|MET_NA|APP_0|RES_1|REC_0|VEN_1|CL_1183|NAT_mex|2022-04-25",
      "cluster":914,
      "patient_attributes":{
        "ehars_uid":"ID_CEC-22-7256|ST_1|CODE_09006|SX_M|RISK_3|AGE_47|SES_1|SCO_2|CD4_1|DRUG_0|MET_NA|APP_0|RES_1|REC_0|VEN_1|CL_1183|NAT_mex|2022-04-25",
        "ST":"ST_1",
        "RISK":"RISK_3",
        "MET":"MET_NA",
        "NAT":"NAT_mex"
      }
    },
    {
      "id":"ID_CEC-22-6878|ST_1|CODE_09005|SX_FT|RISK_4|AGE_29|SES_2|SCO_2|CD4_1|DRUG_1|MET_NA|APP_1|RES_1|REC_0|VEN_NA|CL_NA|NAT_mex|2022-03-22",
      "cluster":915,
      "patient_attributes":{
        "ehars_uid":"ID_CEC-22-6878|ST_1|CODE_09005|SX_FT|RISK_4|AGE_29|SES_2|SCO_2|CD4_1|DRUG_1|MET_NA|APP_1|RES_1|REC_0|VEN_NA|CL_NA|NAT_mex|2022-03-22",
        "ST":"ST_1",
        "RISK":"RISK_4",
        "MET":"MET_NA",
        "NAT":"NAT_mex"
      }
    },
    {
      "id":"ID_CEC-22-7132|ST_1|CODE_09015|SX_M|RISK_2|AGE_30|SES_2|SCO_2|CD4_1|DRUG_1|MET_NA|APP_1|RES_1|REC_0|VEN_0|CL_NA|NAT_mex|2022-04-11",
      "cluster":915,
      "patient_attributes":{
        "ehars_uid":"ID_CEC-22-7132|ST_1|CODE_09015|SX_M|RISK_2|AGE_30|SES_2|SCO_2|CD4_1|DRUG_1|MET_NA|APP_1|RES_1|REC_0|VEN_0|CL_NA|NAT_mex|2022-04-11",
        "ST":"ST_1",
        "RISK":"RISK_2",
        "MET":"MET_NA",
        "NAT":"NAT_mex"
      }
    },
    {
      "id":"ID_CEC-22-6884|ST_1|CODE_09007|SX_M|RISK_3|AGE_29|SES_2|SCO_2|CD4_2|DRUG_0|MET_NA|APP_1|RES_1|REC_0|VEN_0|CL_561|NAT_mex|2022-03-23",
      "cluster":916,
      "patient_attributes":{
        "ehars_uid":"ID_CEC-22-6884|ST_1|CODE_09007|SX_M|RISK_3|AGE_29|SES_2|SCO_2|CD4_2|DRUG_0|MET_NA|APP_1|RES_1|REC_0|VEN_0|CL_561|NAT_mex|2022-03-23",
        "ST":"ST_1",
        "RISK":"RISK_3",
        "MET":"MET_NA",
        "NAT":"NAT_mex"
      }
    },
    {
      "id":"ID_CEC-22-6888|ST_2|CODE_15109|SX_M|RISK_3|AGE_21|SES_2|SCO_2|CD4_2|DRUG_0|MET_NA|APP_1|RES_1|REC_0|VEN_0|CL_561|NAT_mex|2022-03-23",
      "cluster":916,
      "patient_attributes":{
        "ehars_uid":"ID_CEC-22-6888|ST_2|CODE_15109|SX_M|RISK_3|AGE_21|SES_2|SCO_2|CD4_2|DRUG_0|MET_NA|APP_1|RES_1|REC_0|VEN_0|CL_561|NAT_mex|2022-03-23",
        "ST":"ST_2",
        "RISK":"RISK_3",
        "MET":"MET_NA",
        "NAT":"NAT_mex"
      }
    },
    {
      "id":"ID_CEC-22-6891|ST_2|CODE_15081|SX_M|RISK_NA|AGE_49|SES_NA|SCO_NA|CD4_2|DRUG_NA|MET_NA|APP_NA|RES_5|REC_0|VEN_NA|CL_1184|NAT_NA|2022-03-23",
      "cluster":917,
      "patient_attributes":{
        "ehars_uid":"ID_CEC-22-6891|ST_2|CODE_15081|SX_M|RISK_NA|AGE_49|SES_NA|SCO_NA|CD4_2|DRUG_NA|MET_NA|APP_NA|RES_5|REC_0|VEN_NA|CL_1184|NAT_NA|2022-03-23",
        "ST":"ST_2",
        "RISK":"RISK_NA",
        "MET":"MET_NA",
        "NAT":"NAT_NA"
      }
    },
    {
      "id":"ID_CEC-22-7044|ST_1|CODE_07106|SX_M|RISK_3|AGE_27|SES_1|SCO_2|CD4_1|DRUG_0|MET_NA|APP_1|RES_5|REC_0|VEN_0|CL_1184|NAT_mex|2022-04-04",
      "cluster":917,
      "patient_attributes":{
        "ehars_uid":"ID_CEC-22-7044|ST_1|CODE_07106|SX_M|RISK_3|AGE_27|SES_1|SCO_2|CD4_1|DRUG_0|MET_NA|APP_1|RES_5|REC_0|VEN_0|CL_1184|NAT_mex|2022-04-04",
        "ST":"ST_1",
        "RISK":"RISK_3",
        "MET":"MET_NA",
        "NAT":"NAT_mex"
      }
    },
    {
      "id":"ID_CEC-22-6894|ST_1|CODE_09005|SX_M|RISK_3|AGE_22|SES_2|SCO_2|CD4_2|DRUG_0|MET_NA|APP_1|RES_5|REC_0|VEN_1|CL_1185|NAT_mex|2022-03-23",
      "cluster":918,
      "patient_attributes":{
        "ehars_uid":"ID_CEC-22-6894|ST_1|CODE_09005|SX_M|RISK_3|AGE_22|SES_2|SCO_2|CD4_2|DRUG_0|MET_NA|APP_1|RES_5|REC_0|VEN_1|CL_1185|NAT_mex|2022-03-23",
        "ST":"ST_1",
        "RISK":"RISK_3",
        "MET":"MET_NA",
        "NAT":"NAT_mex"
      }
    },
    {
      "id":"ID_CEC-22-8274|ST_1|CODE_09014|SX_M|RISK_3|AGE_18|SES_1|SCO_2|CD4_2|DRUG_1|MET_NA|APP_1|RES_5|REC_1|VEN_0|CL_1185|NAT_mex|2022-07-12",
      "cluster":918,
      "patient_attributes":{
        "ehars_uid":"ID_CEC-22-8274|ST_1|CODE_09014|SX_M|RISK_3|AGE_18|SES_1|SCO_2|CD4_2|DRUG_1|MET_NA|APP_1|RES_5|REC_1|VEN_0|CL_1185|NAT_mex|2022-07-12",
        "ST":"ST_1",
        "RISK":"RISK_3",
        "MET":"MET_NA",
        "NAT":"NAT_mex"
      }
    },
    {
      "id":"ID_CEC-22-8616|ST_1|CODE_07106|SX_M|RISK_3|AGE_31|SES_1|SCO_3|CD4_2|DRUG_1|MET_NA|APP_1|RES_1|REC_0|VEN_1|CL_1186|NAT_mex|2022-08-15",
      "cluster":919,
      "patient_attributes":{
        "ehars_uid":"ID_CEC-22-8616|ST_1|CODE_07106|SX_M|RISK_3|AGE_31|SES_1|SCO_3|CD4_2|DRUG_1|MET_NA|APP_1|RES_1|REC_0|VEN_1|CL_1186|NAT_mex|2022-08-15",
        "ST":"ST_1",
        "RISK":"RISK_3",
        "MET":"MET_NA",
        "NAT":"NAT_mex"
      }
    },
    {
      "id":"ID_CEC-22-6899|ST_1|CODE_09005|SX_M|RISK_3|AGE_24|SES_1|SCO_2|CD4_1|DRUG_1|MET_NA|APP_1|RES_1|REC_0|VEN_1|CL_1186|NAT_mex|2022-03-23",
      "cluster":919,
      "patient_attributes":{
        "ehars_uid":"ID_CEC-22-6899|ST_1|CODE_09005|SX_M|RISK_3|AGE_24|SES_1|SCO_2|CD4_1|DRUG_1|MET_NA|APP_1|RES_1|REC_0|VEN_1|CL_1186|NAT_mex|2022-03-23",
        "ST":"ST_1",
        "RISK":"RISK_3",
        "MET":"MET_NA",
        "NAT":"NAT_mex"
      }
    },
    {
      "id":"ID_CEC-22-6943|ST_1|CODE_09013|SX_M|RISK_3|AGE_23|SES_2|SCO_3|CD4_2|DRUG_1|MET_NA|APP_1|RES_1|REC_0|VEN_1|CL_695|NAT_mex|2022-03-25",
      "cluster":920,
      "patient_attributes":{
        "ehars_uid":"ID_CEC-22-6943|ST_1|CODE_09013|SX_M|RISK_3|AGE_23|SES_2|SCO_3|CD4_2|DRUG_1|MET_NA|APP_1|RES_1|REC_0|VEN_1|CL_695|NAT_mex|2022-03-25",
        "ST":"ST_1",
        "RISK":"RISK_3",
        "MET":"MET_NA",
        "NAT":"NAT_mex"
      }
    },
    {
      "id":"ID_CEC-22-6956|ST_1|CODE_09015|SX_M|RISK_3|AGE_34|SES_1|SCO_2|CD4_2|DRUG_1|MET_NA|APP_1|RES_1|REC_0|VEN_1|CL_695|NAT_mex|2022-03-28",
      "cluster":920,
      "patient_attributes":{
        "ehars_uid":"ID_CEC-22-6956|ST_1|CODE_09015|SX_M|RISK_3|AGE_34|SES_1|SCO_2|CD4_2|DRUG_1|MET_NA|APP_1|RES_1|REC_0|VEN_1|CL_695|NAT_mex|2022-03-28",
        "ST":"ST_1",
        "RISK":"RISK_3",
        "MET":"MET_NA",
        "NAT":"NAT_mex"
      }
    },
    {
      "id":"ID_CEC-22-6958|ST_1|CODE_09012|SX_M|RISK_3|AGE_35|SES_2|SCO_3|CD4_2|DRUG_1|MET_NA|APP_1|RES_2|REC_0|VEN_1|CL_696|NAT_mex|2022-03-28",
      "cluster":921,
      "patient_attributes":{
        "ehars_uid":"ID_CEC-22-6958|ST_1|CODE_09012|SX_M|RISK_3|AGE_35|SES_2|SCO_3|CD4_2|DRUG_1|MET_NA|APP_1|RES_2|REC_0|VEN_1|CL_696|NAT_mex|2022-03-28",
        "ST":"ST_1",
        "RISK":"RISK_3",
        "MET":"MET_NA",
        "NAT":"NAT_mex"
      }
    },
    {
      "id":"ID_CEC-22-6996|ST_1|CODE_09007|SX_M|RISK_3|AGE_28|SES_2|SCO_2|CD4_1|DRUG_1|MET_NA|APP_1|RES_2|REC_0|VEN_0|CL_696|NAT_mex|2022-03-30",
      "cluster":921,
      "patient_attributes":{
        "ehars_uid":"ID_CEC-22-6996|ST_1|CODE_09007|SX_M|RISK_3|AGE_28|SES_2|SCO_2|CD4_1|DRUG_1|MET_NA|APP_1|RES_2|REC_0|VEN_0|CL_696|NAT_mex|2022-03-30",
        "ST":"ST_1",
        "RISK":"RISK_3",
        "MET":"MET_NA",
        "NAT":"NAT_mex"
      }
    },
    {
      "id":"ID_CEC-22-6993|ST_1|CODE_09007|SX_M|RISK_2|AGE_47|SES_1|SCO_3|CD4_2|DRUG_0|MET_NA|APP_1|RES_1|REC_0|VEN_0|CL_1187|NAT_mex|2022-03-30",
      "cluster":922,
      "patient_attributes":{
        "ehars_uid":"ID_CEC-22-6993|ST_1|CODE_09007|SX_M|RISK_2|AGE_47|SES_1|SCO_3|CD4_2|DRUG_0|MET_NA|APP_1|RES_1|REC_0|VEN_0|CL_1187|NAT_mex|2022-03-30",
        "ST":"ST_1",
        "RISK":"RISK_2",
        "MET":"MET_NA",
        "NAT":"NAT_mex"
      }
    },
    {
      "id":"ID_CEC-22-7957|ST_1|CODE_09007|SX_M|RISK_3|AGE_38|SES_1|SCO_2|CD4_1|DRUG_1|MET_NA|APP_1|RES_1|REC_0|VEN_0|CL_1187|NAT_mex|2022-06-15",
      "cluster":922,
      "patient_attributes":{
        "ehars_uid":"ID_CEC-22-7957|ST_1|CODE_09007|SX_M|RISK_3|AGE_38|SES_1|SCO_2|CD4_1|DRUG_1|MET_NA|APP_1|RES_1|REC_0|VEN_0|CL_1187|NAT_mex|2022-06-15",
        "ST":"ST_1",
        "RISK":"RISK_3",
        "MET":"MET_NA",
        "NAT":"NAT_mex"
      }
    },
    {
      "id":"ID_CEC-22-7021|ST_2|CODE_15036|SX_M|RISK_NA|AGE_27|SES_NA|SCO_NA|CD4_1|DRUG_NA|MET_NA|APP_NA|RES_1|REC_0|VEN_NA|CL_1188|NAT_NA|2022-03-31",
      "cluster":923,
      "patient_attributes":{
        "ehars_uid":"ID_CEC-22-7021|ST_2|CODE_15036|SX_M|RISK_NA|AGE_27|SES_NA|SCO_NA|CD4_1|DRUG_NA|MET_NA|APP_NA|RES_1|REC_0|VEN_NA|CL_1188|NAT_NA|2022-03-31",
        "ST":"ST_2",
        "RISK":"RISK_NA",
        "MET":"MET_NA",
        "NAT":"NAT_NA"
      }
    },
    {
      "id":"ID_CEC-22-7023|ST_2|CODE_15036|SX_F|RISK_1|AGE_23|SES_1|SCO_2|CD4_1|DRUG_0|MET_NA|APP_NA|RES_1|REC_0|VEN_0|CL_1188|NAT_mex|2022-03-31",
      "cluster":923,
      "patient_attributes":{
        "ehars_uid":"ID_CEC-22-7023|ST_2|CODE_15036|SX_F|RISK_1|AGE_23|SES_1|SCO_2|CD4_1|DRUG_0|MET_NA|APP_NA|RES_1|REC_0|VEN_0|CL_1188|NAT_mex|2022-03-31",
        "ST":"ST_2",
        "RISK":"RISK_1",
        "MET":"MET_NA",
        "NAT":"NAT_mex"
      }
    },
    {
      "id":"ID_CEC-22-7025|ST_2|CODE_15057|SX_M|RISK_NA|AGE_36|SES_NA|SCO_NA|CD4_1|DRUG_NA|MET_NA|APP_NA|RES_2|REC_0|VEN_NA|CL_NA|NAT_NA|2022-03-31",
      "cluster":924,
      "patient_attributes":{
        "ehars_uid":"ID_CEC-22-7025|ST_2|CODE_15057|SX_M|RISK_NA|AGE_36|SES_NA|SCO_NA|CD4_1|DRUG_NA|MET_NA|APP_NA|RES_2|REC_0|VEN_NA|CL_NA|NAT_NA|2022-03-31",
        "ST":"ST_2",
        "RISK":"RISK_NA",
        "MET":"MET_NA",
        "NAT":"NAT_NA"
      }
    },
    {
      "id":"ID_CEC-22-8466|ST_1|CODE_09002|SX_M|RISK_NA|AGE_26|SES_NA|SCO_NA|CD4_1|DRUG_NA|MET_NA|APP_NA|RES_1|REC_0|VEN_NA|CL_NA|NAT_NA|2022-08-03",
      "cluster":924,
      "patient_attributes":{
        "ehars_uid":"ID_CEC-22-8466|ST_1|CODE_09002|SX_M|RISK_NA|AGE_26|SES_NA|SCO_NA|CD4_1|DRUG_NA|MET_NA|APP_NA|RES_1|REC_0|VEN_NA|CL_NA|NAT_NA|2022-08-03",
        "ST":"ST_1",
        "RISK":"RISK_NA",
        "MET":"MET_NA",
        "NAT":"NAT_NA"
      }
    },
    {
      "id":"ID_CEC-22-7031|ST_1|CODE_09008|SX_M|RISK_3|AGE_30|SES_2|SCO_3|CD4_2|DRUG_1|MET_NA|APP_0|RES_1|REC_0|VEN_0|CL_1189|NAT_mex|2022-04-01",
      "cluster":925,
      "patient_attributes":{
        "ehars_uid":"ID_CEC-22-7031|ST_1|CODE_09008|SX_M|RISK_3|AGE_30|SES_2|SCO_3|CD4_2|DRUG_1|MET_NA|APP_0|RES_1|REC_0|VEN_0|CL_1189|NAT_mex|2022-04-01",
        "ST":"ST_1",
        "RISK":"RISK_3",
        "MET":"MET_NA",
        "NAT":"NAT_mex"
      }
    },
    {
      "id":"ID_CEC-22-7032|ST_1|CODE_09008|SX_M|RISK_3|AGE_30|SES_2|SCO_3|CD4_1|DRUG_1|MET_NA|APP_0|RES_1|REC_0|VEN_1|CL_1189|NAT_mex|2022-04-01",
      "cluster":925,
      "patient_attributes":{
        "ehars_uid":"ID_CEC-22-7032|ST_1|CODE_09008|SX_M|RISK_3|AGE_30|SES_2|SCO_3|CD4_1|DRUG_1|MET_NA|APP_0|RES_1|REC_0|VEN_1|CL_1189|NAT_mex|2022-04-01",
        "ST":"ST_1",
        "RISK":"RISK_3",
        "MET":"MET_NA",
        "NAT":"NAT_mex"
      }
    },
    {
      "id":"ID_CEC-22-7086|ST_1|CODE_09006|SX_M|RISK_3|AGE_37|SES_1|SCO_1|CD4_1|DRUG_1|MET_NA|APP_1|RES_1|REC_0|VEN_1|CL_1191|NAT_mex|2022-04-06",
      "cluster":926,
      "patient_attributes":{
        "ehars_uid":"ID_CEC-22-7086|ST_1|CODE_09006|SX_M|RISK_3|AGE_37|SES_1|SCO_1|CD4_1|DRUG_1|MET_NA|APP_1|RES_1|REC_0|VEN_1|CL_1191|NAT_mex|2022-04-06",
        "ST":"ST_1",
        "RISK":"RISK_3",
        "MET":"MET_NA",
        "NAT":"NAT_mex"
      }
    },
    {
      "id":"ID_CEC-22-7127|ST_2|CODE_15025|SX_F|RISK_1|AGE_39|SES_2|SCO_2|CD4_2|DRUG_1|MET_NA|APP_NA|RES_4|REC_0|VEN_NA|CL_1191|NAT_mex|2022-04-08",
      "cluster":926,
      "patient_attributes":{
        "ehars_uid":"ID_CEC-22-7127|ST_2|CODE_15025|SX_F|RISK_1|AGE_39|SES_2|SCO_2|CD4_2|DRUG_1|MET_NA|APP_NA|RES_4|REC_0|VEN_NA|CL_1191|NAT_mex|2022-04-08",
        "ST":"ST_2",
        "RISK":"RISK_1",
        "MET":"MET_NA",
        "NAT":"NAT_mex"
      }
    },
    {
      "id":"ID_CEC-22-7098|ST_2|CODE_15026|SX_M|RISK_3|AGE_25|SES_2|SCO_2|CD4_2|DRUG_0|MET_NA|APP_1|RES_2|REC_0|VEN_1|CL_1192|NAT_mex|2022-04-07",
      "cluster":927,
      "patient_attributes":{
        "ehars_uid":"ID_CEC-22-7098|ST_2|CODE_15026|SX_M|RISK_3|AGE_25|SES_2|SCO_2|CD4_2|DRUG_0|MET_NA|APP_1|RES_2|REC_0|VEN_1|CL_1192|NAT_mex|2022-04-07",
        "ST":"ST_2",
        "RISK":"RISK_3",
        "MET":"MET_NA",
        "NAT":"NAT_mex"
      }
    },
    {
      "id":"ID_CEC-22-7111|ST_2|CODE_15026|SX_M|RISK_3|AGE_24|SES_2|SCO_2|CD4_2|DRUG_1|MET_NA|APP_0|RES_2|REC_1|VEN_0|CL_1192|NAT_mex|2022-04-07",
      "cluster":927,
      "patient_attributes":{
        "ehars_uid":"ID_CEC-22-7111|ST_2|CODE_15026|SX_M|RISK_3|AGE_24|SES_2|SCO_2|CD4_2|DRUG_1|MET_NA|APP_0|RES_2|REC_1|VEN_0|CL_1192|NAT_mex|2022-04-07",
        "ST":"ST_2",
        "RISK":"RISK_3",
        "MET":"MET_NA",
        "NAT":"NAT_mex"
      }
    },
    {
      "id":"ID_CEC-22-7142|ST_1|CODE_09015|SX_M|RISK_3|AGE_27|SES_2|SCO_3|CD4_1|DRUG_0|MET_NA|APP_0|RES_5|REC_0|VEN_1|CL_1195|NAT_mex|2022-04-11",
      "cluster":928,
      "patient_attributes":{
        "ehars_uid":"ID_CEC-22-7142|ST_1|CODE_09015|SX_M|RISK_3|AGE_27|SES_2|SCO_3|CD4_1|DRUG_0|MET_NA|APP_0|RES_5|REC_0|VEN_1|CL_1195|NAT_mex|2022-04-11",
        "ST":"ST_1",
        "RISK":"RISK_3",
        "MET":"MET_NA",
        "NAT":"NAT_mex"
      }
    },
    {
      "id":"ID_CEC-22-7143|ST_1|CODE_09015|SX_M|RISK_3|AGE_29|SES_1|SCO_3|CD4_2|DRUG_1|MET_NA|APP_1|RES_5|REC_0|VEN_1|CL_1195|NAT_mex|2022-04-11",
      "cluster":928,
      "patient_attributes":{
        "ehars_uid":"ID_CEC-22-7143|ST_1|CODE_09015|SX_M|RISK_3|AGE_29|SES_1|SCO_3|CD4_2|DRUG_1|MET_NA|APP_1|RES_5|REC_0|VEN_1|CL_1195|NAT_mex|2022-04-11",
        "ST":"ST_1",
        "RISK":"RISK_3",
        "MET":"MET_NA",
        "NAT":"NAT_mex"
      }
    },
    {
      "id":"ID_CEC-22-7154|ST_2|CODE_15039|SX_M|RISK_3|AGE_26|SES_3|SCO_1|CD4_1|DRUG_1|MET_1|APP_1|RES_1|REC_0|VEN_1|CL_1291|NAT_mex|2022-04-12",
      "cluster":929,
      "patient_attributes":{
        "ehars_uid":"ID_CEC-22-7154|ST_2|CODE_15039|SX_M|RISK_3|AGE_26|SES_3|SCO_1|CD4_1|DRUG_1|MET_1|APP_1|RES_1|REC_0|VEN_1|CL_1291|NAT_mex|2022-04-12",
        "ST":"ST_2",
        "RISK":"RISK_3",
        "MET":"MET_1",
        "NAT":"NAT_mex"
      }
    },
    {
      "id":"ID_CEC-22-9686|ST_1|CODE_09010|SX_M|RISK_3|AGE_21|SES_1|SCO_2|CD4_3|DRUG_0|MET_NA|APP_1|RES_1|REC_0|VEN_0|CL_1291|NAT_mex|2022-11-28",
      "cluster":929,
      "patient_attributes":{
        "ehars_uid":"ID_CEC-22-9686|ST_1|CODE_09010|SX_M|RISK_3|AGE_21|SES_1|SCO_2|CD4_3|DRUG_0|MET_NA|APP_1|RES_1|REC_0|VEN_0|CL_1291|NAT_mex|2022-11-28",
        "ST":"ST_1",
        "RISK":"RISK_3",
        "MET":"MET_NA",
        "NAT":"NAT_mex"
      }
    },
    {
      "id":"ID_CEC-22-7157|ST_2|CODE_15057|SX_M|RISK_3|AGE_26|SES_2|SCO_2|CD4_2|DRUG_0|MET_NA|APP_0|RES_1|REC_1|VEN_0|CL_1197|NAT_mex|2022-04-12",
      "cluster":930,
      "patient_attributes":{
        "ehars_uid":"ID_CEC-22-7157|ST_2|CODE_15057|SX_M|RISK_3|AGE_26|SES_2|SCO_2|CD4_2|DRUG_0|MET_NA|APP_0|RES_1|REC_1|VEN_0|CL_1197|NAT_mex|2022-04-12",
        "ST":"ST_2",
        "RISK":"RISK_3",
        "MET":"MET_NA",
        "NAT":"NAT_mex"
      }
    },
    {
      "id":"ID_CEC-22-8179|ST_2|CODE_15057|SX_M|RISK_3|AGE_24|SES_2|SCO_3|CD4_2|DRUG_1|MET_NA|APP_0|RES_1|REC_0|VEN_0|CL_1197|NAT_mex|2022-07-04",
      "cluster":930,
      "patient_attributes":{
        "ehars_uid":"ID_CEC-22-8179|ST_2|CODE_15057|SX_M|RISK_3|AGE_24|SES_2|SCO_3|CD4_2|DRUG_1|MET_NA|APP_0|RES_1|REC_0|VEN_0|CL_1197|NAT_mex|2022-07-04",
        "ST":"ST_2",
        "RISK":"RISK_3",
        "MET":"MET_NA",
        "NAT":"NAT_mex"
      }
    },
    {
      "id":"ID_CEC-22-7171|ST_1|CODE_09009|SX_M|RISK_3|AGE_30|SES_1|SCO_3|CD4_2|DRUG_1|MET_NA|APP_1|RES_1|REC_1|VEN_0|CL_463|NAT_mex|2022-04-18",
      "cluster":931,
      "patient_attributes":{
        "ehars_uid":"ID_CEC-22-7171|ST_1|CODE_09009|SX_M|RISK_3|AGE_30|SES_1|SCO_3|CD4_2|DRUG_1|MET_NA|APP_1|RES_1|REC_1|VEN_0|CL_463|NAT_mex|2022-04-18",
        "ST":"ST_1",
        "RISK":"RISK_3",
        "MET":"MET_NA",
        "NAT":"NAT_mex"
      }
    },
    {
      "id":"ID_CEC-22-7463|ST_1|CODE_09007|SX_M|RISK_3|AGE_40|SES_2|SCO_3|CD4_1|DRUG_1|MET_NA|APP_1|RES_1|REC_0|VEN_1|CL_463|NAT_mex|2022-05-10",
      "cluster":931,
      "patient_attributes":{
        "ehars_uid":"ID_CEC-22-7463|ST_1|CODE_09007|SX_M|RISK_3|AGE_40|SES_2|SCO_3|CD4_1|DRUG_1|MET_NA|APP_1|RES_1|REC_0|VEN_1|CL_463|NAT_mex|2022-05-10",
        "ST":"ST_1",
        "RISK":"RISK_3",
        "MET":"MET_NA",
        "NAT":"NAT_mex"
      }
    },
    {
      "id":"ID_CEC-22-7272|ST_1|CODE_09003|SX_M|RISK_3|AGE_25|SES_1|SCO_2|CD4_2|DRUG_0|MET_NA|APP_1|RES_1|REC_0|VEN_0|CL_1199|NAT_mex|2022-04-26",
      "cluster":932,
      "patient_attributes":{
        "ehars_uid":"ID_CEC-22-7272|ST_1|CODE_09003|SX_M|RISK_3|AGE_25|SES_1|SCO_2|CD4_2|DRUG_0|MET_NA|APP_1|RES_1|REC_0|VEN_0|CL_1199|NAT_mex|2022-04-26",
        "ST":"ST_1",
        "RISK":"RISK_3",
        "MET":"MET_NA",
        "NAT":"NAT_mex"
      }
    },
    {
      "id":"ID_CEC-22-7277|ST_1|CODE_09003|SX_M|RISK_3|AGE_27|SES_1|SCO_2|CD4_1|DRUG_0|MET_NA|APP_1|RES_1|REC_0|VEN_1|CL_1199|NAT_mex|2022-04-26",
      "cluster":932,
      "patient_attributes":{
        "ehars_uid":"ID_CEC-22-7277|ST_1|CODE_09003|SX_M|RISK_3|AGE_27|SES_1|SCO_2|CD4_1|DRUG_0|MET_NA|APP_1|RES_1|REC_0|VEN_1|CL_1199|NAT_mex|2022-04-26",
        "ST":"ST_1",
        "RISK":"RISK_3",
        "MET":"MET_NA",
        "NAT":"NAT_mex"
      }
    },
    {
      "id":"ID_CEC-22-7339|ST_1|CODE_09010|SX_M|RISK_3|AGE_35|SES_2|SCO_3|CD4_2|DRUG_0|MET_NA|APP_1|RES_1|REC_1|VEN_0|CL_1292|NAT_mex|2022-04-29",
      "cluster":933,
      "patient_attributes":{
        "ehars_uid":"ID_CEC-22-7339|ST_1|CODE_09010|SX_M|RISK_3|AGE_35|SES_2|SCO_3|CD4_2|DRUG_0|MET_NA|APP_1|RES_1|REC_1|VEN_0|CL_1292|NAT_mex|2022-04-29",
        "ST":"ST_1",
        "RISK":"RISK_3",
        "MET":"MET_NA",
        "NAT":"NAT_mex"
      }
    },
    {
      "id":"ID_CEC-22-9279|ST_1|CODE_09016|SX_M|RISK_3|AGE_24|SES_3|SCO_3|CD4_2|DRUG_1|MET_NA|APP_1|RES_1|REC_1|VEN_NA|CL_1292|NAT_mex|2022-10-12",
      "cluster":933,
      "patient_attributes":{
        "ehars_uid":"ID_CEC-22-9279|ST_1|CODE_09016|SX_M|RISK_3|AGE_24|SES_3|SCO_3|CD4_2|DRUG_1|MET_NA|APP_1|RES_1|REC_1|VEN_NA|CL_1292|NAT_mex|2022-10-12",
        "ST":"ST_1",
        "RISK":"RISK_3",
        "MET":"MET_NA",
        "NAT":"NAT_mex"
      }
    },
    {
      "id":"ID_CEC-22-7408|ST_1|CODE_09007|SX_M|RISK_2|AGE_24|SES_2|SCO_1|CD4_1|DRUG_1|MET_NA|APP_0|RES_1|REC_0|VEN_0|CL_1203|NAT_mex|2022-05-06",
      "cluster":934,
      "patient_attributes":{
        "ehars_uid":"ID_CEC-22-7408|ST_1|CODE_09007|SX_M|RISK_2|AGE_24|SES_2|SCO_1|CD4_1|DRUG_1|MET_NA|APP_0|RES_1|REC_0|VEN_0|CL_1203|NAT_mex|2022-05-06",
        "ST":"ST_1",
        "RISK":"RISK_2",
        "MET":"MET_NA",
        "NAT":"NAT_mex"
      }
    },
    {
      "id":"ID_CEC-22-7460|ST_1|CODE_09007|SX_F|RISK_1|AGE_20|SES_2|SCO_2|CD4_1|DRUG_1|MET_NA|APP_NA|RES_1|REC_0|VEN_NA|CL_1203|NAT_mex|2022-05-11",
      "cluster":934,
      "patient_attributes":{
        "ehars_uid":"ID_CEC-22-7460|ST_1|CODE_09007|SX_F|RISK_1|AGE_20|SES_2|SCO_2|CD4_1|DRUG_1|MET_NA|APP_NA|RES_1|REC_0|VEN_NA|CL_1203|NAT_mex|2022-05-11",
        "ST":"ST_1",
        "RISK":"RISK_1",
        "MET":"MET_NA",
        "NAT":"NAT_mex"
      }
    },
    {
      "id":"ID_CEC-22-7414|ST_1|CODE_09012|SX_M|RISK_3|AGE_25|SES_2|SCO_2|CD4_1|DRUG_0|MET_NA|APP_1|RES_1|REC_0|VEN_1|CL_547|NAT_mex|2022-05-09",
      "cluster":935,
      "patient_attributes":{
        "ehars_uid":"ID_CEC-22-7414|ST_1|CODE_09012|SX_M|RISK_3|AGE_25|SES_2|SCO_2|CD4_1|DRUG_0|MET_NA|APP_1|RES_1|REC_0|VEN_1|CL_547|NAT_mex|2022-05-09",
        "ST":"ST_1",
        "RISK":"RISK_3",
        "MET":"MET_NA",
        "NAT":"NAT_mex"
      }
    },
    {
      "id":"ID_CEC-22-8712|ST_2|CODE_15060|SX_M|RISK_3|AGE_25|SES_1|SCO_3|CD4_2|DRUG_0|MET_NA|APP_0|RES_1|REC_0|VEN_0|CL_547|NAT_mex|2022-08-23",
      "cluster":935,
      "patient_attributes":{
        "ehars_uid":"ID_CEC-22-8712|ST_2|CODE_15060|SX_M|RISK_3|AGE_25|SES_1|SCO_3|CD4_2|DRUG_0|MET_NA|APP_0|RES_1|REC_0|VEN_0|CL_547|NAT_mex|2022-08-23",
        "ST":"ST_2",
        "RISK":"RISK_3",
        "MET":"MET_NA",
        "NAT":"NAT_mex"
      }
    },
    {
      "id":"ID_CEC-22-7681|ST_1|CODE_09015|SX_M|RISK_3|AGE_41|SES_2|SCO_3|CD4_1|DRUG_0|MET_1|APP_1|RES_1|REC_0|VEN_0|CL_1205|NAT_mex|2022-05-26",
      "cluster":936,
      "patient_attributes":{
        "ehars_uid":"ID_CEC-22-7681|ST_1|CODE_09015|SX_M|RISK_3|AGE_41|SES_2|SCO_3|CD4_1|DRUG_0|MET_1|APP_1|RES_1|REC_0|VEN_0|CL_1205|NAT_mex|2022-05-26",
        "ST":"ST_1",
        "RISK":"RISK_3",
        "MET":"MET_1",
        "NAT":"NAT_mex"
      }
    },
    {
      "id":"ID_CEC-22-7432|ST_1|CODE_09015|SX_M|RISK_3|AGE_42|SES_2|SCO_3|CD4_2|DRUG_1|MET_NA|APP_1|RES_1|REC_1|VEN_1|CL_1205|NAT_mex|2022-05-09",
      "cluster":936,
      "patient_attributes":{
        "ehars_uid":"ID_CEC-22-7432|ST_1|CODE_09015|SX_M|RISK_3|AGE_42|SES_2|SCO_3|CD4_2|DRUG_1|MET_NA|APP_1|RES_1|REC_1|VEN_1|CL_1205|NAT_mex|2022-05-09",
        "ST":"ST_1",
        "RISK":"RISK_3",
        "MET":"MET_NA",
        "NAT":"NAT_mex"
      }
    },
    {
      "id":"ID_CEC-22-7435|ST_1|CODE_09007|SX_M|RISK_2|AGE_24|SES_2|SCO_3|CD4_2|DRUG_0|MET_NA|APP_0|RES_1|REC_0|VEN_1|CL_1207|NAT_mex|2022-05-09",
      "cluster":937,
      "patient_attributes":{
        "ehars_uid":"ID_CEC-22-7435|ST_1|CODE_09007|SX_M|RISK_2|AGE_24|SES_2|SCO_3|CD4_2|DRUG_0|MET_NA|APP_0|RES_1|REC_0|VEN_1|CL_1207|NAT_mex|2022-05-09",
        "ST":"ST_1",
        "RISK":"RISK_2",
        "MET":"MET_NA",
        "NAT":"NAT_mex"
      }
    },
    {
      "id":"ID_CEC-22-7676|ST_1|CODE_09005|SX_F|RISK_1|AGE_29|SES_2|SCO_3|CD4_3|DRUG_1|MET_NA|APP_1|RES_1|REC_1|VEN_1|CL_1207|NAT_mex|2022-05-25",
      "cluster":937,
      "patient_attributes":{
        "ehars_uid":"ID_CEC-22-7676|ST_1|CODE_09005|SX_F|RISK_1|AGE_29|SES_2|SCO_3|CD4_3|DRUG_1|MET_NA|APP_1|RES_1|REC_1|VEN_1|CL_1207|NAT_mex|2022-05-25",
        "ST":"ST_1",
        "RISK":"RISK_1",
        "MET":"MET_NA",
        "NAT":"NAT_mex"
      }
    },
    {
      "id":"ID_CEC-22-7451|ST_2|CODE_15057|SX_M|RISK_3|AGE_41|SES_2|SCO_2|CD4_1|DRUG_0|MET_NA|APP_0|RES_1|REC_0|VEN_0|CL_1208|NAT_mex|2022-05-10",
      "cluster":938,
      "patient_attributes":{
        "ehars_uid":"ID_CEC-22-7451|ST_2|CODE_15057|SX_M|RISK_3|AGE_41|SES_2|SCO_2|CD4_1|DRUG_0|MET_NA|APP_0|RES_1|REC_0|VEN_0|CL_1208|NAT_mex|2022-05-10",
        "ST":"ST_2",
        "RISK":"RISK_3",
        "MET":"MET_NA",
        "NAT":"NAT_mex"
      }
    },
    {
      "id":"ID_CEC-22-7448|ST_2|CODE_15013|SX_M|RISK_3|AGE_35|SES_2|SCO_2|CD4_1|DRUG_0|MET_NA|APP_0|RES_5|REC_0|VEN_0|CL_1208|NAT_mex|2022-05-10",
      "cluster":938,
      "patient_attributes":{
        "ehars_uid":"ID_CEC-22-7448|ST_2|CODE_15013|SX_M|RISK_3|AGE_35|SES_2|SCO_2|CD4_1|DRUG_0|MET_NA|APP_0|RES_5|REC_0|VEN_0|CL_1208|NAT_mex|2022-05-10",
        "ST":"ST_2",
        "RISK":"RISK_3",
        "MET":"MET_NA",
        "NAT":"NAT_mex"
      }
    },
    {
      "id":"ID_CEC-22-7461|ST_1|CODE_09007|SX_M|RISK_3|AGE_29|SES_2|SCO_2|CD4_3|DRUG_0|MET_NA|APP_0|RES_1|REC_0|VEN_0|CL_601|NAT_mex|2022-05-11",
      "cluster":939,
      "patient_attributes":{
        "ehars_uid":"ID_CEC-22-7461|ST_1|CODE_09007|SX_M|RISK_3|AGE_29|SES_2|SCO_2|CD4_3|DRUG_0|MET_NA|APP_0|RES_1|REC_0|VEN_0|CL_601|NAT_mex|2022-05-11",
        "ST":"ST_1",
        "RISK":"RISK_3",
        "MET":"MET_NA",
        "NAT":"NAT_mex"
      }
    },
    {
      "id":"ID_CEC-22-7462|ST_1|CODE_09007|SX_M|RISK_3|AGE_25|SES_1|SCO_3|CD4_2|DRUG_0|MET_NA|APP_0|RES_1|REC_1|VEN_0|CL_601|NAT_mex|2022-05-11",
      "cluster":939,
      "patient_attributes":{
        "ehars_uid":"ID_CEC-22-7462|ST_1|CODE_09007|SX_M|RISK_3|AGE_25|SES_1|SCO_3|CD4_2|DRUG_0|MET_NA|APP_0|RES_1|REC_1|VEN_0|CL_601|NAT_mex|2022-05-11",
        "ST":"ST_1",
        "RISK":"RISK_3",
        "MET":"MET_NA",
        "NAT":"NAT_mex"
      }
    },
    {
      "id":"ID_CEC-22-7499|ST_2|CODE_15070|SX_F|RISK_1|AGE_33|SES_1|SCO_2|CD4_2|DRUG_0|MET_NA|APP_NA|RES_1|REC_0|VEN_NA|CL_1293|NAT_mex|2022-05-12",
      "cluster":940,
      "patient_attributes":{
        "ehars_uid":"ID_CEC-22-7499|ST_2|CODE_15070|SX_F|RISK_1|AGE_33|SES_1|SCO_2|CD4_2|DRUG_0|MET_NA|APP_NA|RES_1|REC_0|VEN_NA|CL_1293|NAT_mex|2022-05-12",
        "ST":"ST_2",
        "RISK":"RISK_1",
        "MET":"MET_NA",
        "NAT":"NAT_mex"
      }
    },
    {
      "id":"ID_CEC-22-9273|ST_1|CODE_09011|SX_FT|RISK_4|AGE_28|SES_2|SCO_3|CD4_3|DRUG_1|MET_NA|APP_1|RES_1|REC_0|VEN_1|CL_1293|NAT_mex|2022-10-11",
      "cluster":940,
      "patient_attributes":{
        "ehars_uid":"ID_CEC-22-9273|ST_1|CODE_09011|SX_FT|RISK_4|AGE_28|SES_2|SCO_3|CD4_3|DRUG_1|MET_NA|APP_1|RES_1|REC_0|VEN_1|CL_1293|NAT_mex|2022-10-11",
        "ST":"ST_1",
        "RISK":"RISK_4",
        "MET":"MET_NA",
        "NAT":"NAT_mex"
      }
    },
    {
      "id":"ID_CEC-22-7539|ST_2|CODE_15081|SX_M|RISK_3|AGE_22|SES_2|SCO_2|CD4_2|DRUG_1|MET_NA|APP_0|RES_1|REC_0|VEN_0|CL_1209|NAT_mex|2022-05-17",
      "cluster":941,
      "patient_attributes":{
        "ehars_uid":"ID_CEC-22-7539|ST_2|CODE_15081|SX_M|RISK_3|AGE_22|SES_2|SCO_2|CD4_2|DRUG_1|MET_NA|APP_0|RES_1|REC_0|VEN_0|CL_1209|NAT_mex|2022-05-17",
        "ST":"ST_2",
        "RISK":"RISK_3",
        "MET":"MET_NA",
        "NAT":"NAT_mex"
      }
    },
    {
      "id":"ID_CEC-22-8810|ST_1|CODE_09007|SX_F|RISK_1|AGE_40|SES_NA|SCO_2|CD4_1|DRUG_1|MET_NA|APP_NA|RES_1|REC_0|VEN_NA|CL_1209|NAT_mex|2022-08-30",
      "cluster":941,
      "patient_attributes":{
        "ehars_uid":"ID_CEC-22-8810|ST_1|CODE_09007|SX_F|RISK_1|AGE_40|SES_NA|SCO_2|CD4_1|DRUG_1|MET_NA|APP_NA|RES_1|REC_0|VEN_NA|CL_1209|NAT_mex|2022-08-30",
        "ST":"ST_1",
        "RISK":"RISK_1",
        "MET":"MET_NA",
        "NAT":"NAT_mex"
      }
    },
    {
      "id":"ID_CEC-22-7627|ST_1|CODE_09003|SX_M|RISK_3|AGE_28|SES_2|SCO_3|CD4_2|DRUG_1|MET_NA|APP_0|RES_1|REC_0|VEN_0|CL_NA|NAT_mex|2022-05-23",
      "cluster":942,
      "patient_attributes":{
        "ehars_uid":"ID_CEC-22-7627|ST_1|CODE_09003|SX_M|RISK_3|AGE_28|SES_2|SCO_3|CD4_2|DRUG_1|MET_NA|APP_0|RES_1|REC_0|VEN_0|CL_NA|NAT_mex|2022-05-23",
        "ST":"ST_1",
        "RISK":"RISK_3",
        "MET":"MET_NA",
        "NAT":"NAT_mex"
      }
    },
    {
      "id":"ID_CEC-22-8461|ST_1|CODE_09006|SX_M|RISK_3|AGE_37|SES_1|SCO_2|CD4_1|DRUG_1|MET_NA|APP_0|RES_1|REC_0|VEN_0|CL_NA|NAT_mex|2022-08-02",
      "cluster":942,
      "patient_attributes":{
        "ehars_uid":"ID_CEC-22-8461|ST_1|CODE_09006|SX_M|RISK_3|AGE_37|SES_1|SCO_2|CD4_1|DRUG_1|MET_NA|APP_0|RES_1|REC_0|VEN_0|CL_NA|NAT_mex|2022-08-02",
        "ST":"ST_1",
        "RISK":"RISK_3",
        "MET":"MET_NA",
        "NAT":"NAT_mex"
      }
    },
    {
      "id":"ID_CEC-22-7628|ST_1|CODE_09009|SX_F|RISK_1|AGE_35|SES_NA|SCO_2|CD4_2|DRUG_1|MET_NA|APP_NA|RES_1|REC_0|VEN_NA|CL_1214|NAT_mex|2022-05-20",
      "cluster":943,
      "patient_attributes":{
        "ehars_uid":"ID_CEC-22-7628|ST_1|CODE_09009|SX_F|RISK_1|AGE_35|SES_NA|SCO_2|CD4_2|DRUG_1|MET_NA|APP_NA|RES_1|REC_0|VEN_NA|CL_1214|NAT_mex|2022-05-20",
        "ST":"ST_1",
        "RISK":"RISK_1",
        "MET":"MET_NA",
        "NAT":"NAT_mex"
      }
    },
    {
      "id":"ID_CEC-22-7630|ST_1|CODE_09009|SX_M|RISK_2|AGE_41|SES_2|SCO_1|CD4_2|DRUG_1|MET_NA|APP_0|RES_1|REC_0|VEN_0|CL_1214|NAT_mex|2022-05-20",
      "cluster":943,
      "patient_attributes":{
        "ehars_uid":"ID_CEC-22-7630|ST_1|CODE_09009|SX_M|RISK_2|AGE_41|SES_2|SCO_1|CD4_2|DRUG_1|MET_NA|APP_0|RES_1|REC_0|VEN_0|CL_1214|NAT_mex|2022-05-20",
        "ST":"ST_1",
        "RISK":"RISK_2",
        "MET":"MET_NA",
        "NAT":"NAT_mex"
      }
    },
    {
      "id":"ID_CEC-22-7665|ST_1|CODE_09007|SX_M|RISK_3|AGE_25|SES_1|SCO_2|CD4_1|DRUG_0|MET_NA|APP_0|RES_3|REC_0|VEN_0|CL_NA|NAT_mex|2022-05-25",
      "cluster":944,
      "patient_attributes":{
        "ehars_uid":"ID_CEC-22-7665|ST_1|CODE_09007|SX_M|RISK_3|AGE_25|SES_1|SCO_2|CD4_1|DRUG_0|MET_NA|APP_0|RES_3|REC_0|VEN_0|CL_NA|NAT_mex|2022-05-25",
        "ST":"ST_1",
        "RISK":"RISK_3",
        "MET":"MET_NA",
        "NAT":"NAT_mex"
      }
    },
    {
      "id":"ID_CEC-22-7670|ST_1|CODE_07106|SX_M|RISK_3|AGE_26|SES_1|SCO_2|CD4_1|DRUG_0|MET_NA|APP_0|RES_3|REC_0|VEN_0|CL_NA|NAT_mex|2022-05-25",
      "cluster":944,
      "patient_attributes":{
        "ehars_uid":"ID_CEC-22-7670|ST_1|CODE_07106|SX_M|RISK_3|AGE_26|SES_1|SCO_2|CD4_1|DRUG_0|MET_NA|APP_0|RES_3|REC_0|VEN_0|CL_NA|NAT_mex|2022-05-25",
        "ST":"ST_1",
        "RISK":"RISK_3",
        "MET":"MET_NA",
        "NAT":"NAT_mex"
      }
    },
    {
      "id":"ID_CEC-22-8405|ST_1|CODE_09016|SX_M|RISK_3|AGE_29|SES_1|SCO_3|CD4_1|DRUG_1|MET_NA|APP_0|RES_1|REC_0|VEN_0|CL_1216|NAT_mex|2022-07-21",
      "cluster":945,
      "patient_attributes":{
        "ehars_uid":"ID_CEC-22-8405|ST_1|CODE_09016|SX_M|RISK_3|AGE_29|SES_1|SCO_3|CD4_1|DRUG_1|MET_NA|APP_0|RES_1|REC_0|VEN_0|CL_1216|NAT_mex|2022-07-21",
        "ST":"ST_1",
        "RISK":"RISK_3",
        "MET":"MET_NA",
        "NAT":"NAT_mex"
      }
    },
    {
      "id":"ID_CEC-22-7677|ST_1|CODE_09015|SX_M|RISK_3|AGE_20|SES_1|SCO_2|CD4_2|DRUG_1|MET_NA|APP_1|RES_1|REC_1|VEN_0|CL_1216|NAT_mex|2022-05-25",
      "cluster":945,
      "patient_attributes":{
        "ehars_uid":"ID_CEC-22-7677|ST_1|CODE_09015|SX_M|RISK_3|AGE_20|SES_1|SCO_2|CD4_2|DRUG_1|MET_NA|APP_1|RES_1|REC_1|VEN_0|CL_1216|NAT_mex|2022-05-25",
        "ST":"ST_1",
        "RISK":"RISK_3",
        "MET":"MET_NA",
        "NAT":"NAT_mex"
      }
    },
    {
      "id":"ID_CEC-22-7686|ST_1|CODE_09015|SX_M|RISK_3|AGE_22|SES_2|SCO_2|CD4_1|DRUG_1|MET_NA|APP_0|RES_1|REC_0|VEN_0|CL_80|NAT_mex|2022-05-26",
      "cluster":946,
      "patient_attributes":{
        "ehars_uid":"ID_CEC-22-7686|ST_1|CODE_09015|SX_M|RISK_3|AGE_22|SES_2|SCO_2|CD4_1|DRUG_1|MET_NA|APP_0|RES_1|REC_0|VEN_0|CL_80|NAT_mex|2022-05-26",
        "ST":"ST_1",
        "RISK":"RISK_3",
        "MET":"MET_NA",
        "NAT":"NAT_mex"
      }
    },
    {
      "id":"ID_CEC-22-7783|ST_1|CODE_09015|SX_M|RISK_NA|AGE_23|SES_NA|SCO_NA|CD4_2|DRUG_NA|MET_NA|APP_NA|RES_1|REC_0|VEN_NA|CL_80|NAT_NA|2022-06-02",
      "cluster":946,
      "patient_attributes":{
        "ehars_uid":"ID_CEC-22-7783|ST_1|CODE_09015|SX_M|RISK_NA|AGE_23|SES_NA|SCO_NA|CD4_2|DRUG_NA|MET_NA|APP_NA|RES_1|REC_0|VEN_NA|CL_80|NAT_NA|2022-06-02",
        "ST":"ST_1",
        "RISK":"RISK_NA",
        "MET":"MET_NA",
        "NAT":"NAT_NA"
      }
    },
    {
      "id":"ID_CEC-22-7693|ST_1|CODE_09013|SX_F|RISK_1|AGE_29|SES_1|SCO_1|CD4_3|DRUG_0|MET_1|APP_0|RES_1|REC_0|VEN_NA|CL_1217|NAT_mex|2022-05-26",
      "cluster":947,
      "patient_attributes":{
        "ehars_uid":"ID_CEC-22-7693|ST_1|CODE_09013|SX_F|RISK_1|AGE_29|SES_1|SCO_1|CD4_3|DRUG_0|MET_1|APP_0|RES_1|REC_0|VEN_NA|CL_1217|NAT_mex|2022-05-26",
        "ST":"ST_1",
        "RISK":"RISK_1",
        "MET":"MET_1",
        "NAT":"NAT_mex"
      }
    },
    {
      "id":"ID_CEC-22-7759|ST_1|CODE_09013|SX_M|RISK_2|AGE_42|SES_1|SCO_1|CD4_2|DRUG_0|MET_NA|APP_0|RES_1|REC_1|VEN_0|CL_1217|NAT_mex|2022-05-31",
      "cluster":947,
      "patient_attributes":{
        "ehars_uid":"ID_CEC-22-7759|ST_1|CODE_09013|SX_M|RISK_2|AGE_42|SES_1|SCO_1|CD4_2|DRUG_0|MET_NA|APP_0|RES_1|REC_1|VEN_0|CL_1217|NAT_mex|2022-05-31",
        "ST":"ST_1",
        "RISK":"RISK_2",
        "MET":"MET_NA",
        "NAT":"NAT_mex"
      }
    },
    {
      "id":"ID_CEC-22-7760|ST_1|CODE_09016|SX_M|RISK_3|AGE_29|SES_1|SCO_3|CD4_2|DRUG_1|MET_NA|APP_0|RES_2|REC_0|VEN_0|CL_1219|NAT_mex|2022-05-31",
      "cluster":948,
      "patient_attributes":{
        "ehars_uid":"ID_CEC-22-7760|ST_1|CODE_09016|SX_M|RISK_3|AGE_29|SES_1|SCO_3|CD4_2|DRUG_1|MET_NA|APP_0|RES_2|REC_0|VEN_0|CL_1219|NAT_mex|2022-05-31",
        "ST":"ST_1",
        "RISK":"RISK_3",
        "MET":"MET_NA",
        "NAT":"NAT_mex"
      }
    },
    {
      "id":"ID_CEC-22-8679|ST_2|CODE_15108|SX_M|RISK_3|AGE_21|SES_1|SCO_2|CD4_1|DRUG_1|MET_NA|APP_1|RES_2|REC_0|VEN_1|CL_1219|NAT_mex|2022-08-19",
      "cluster":948,
      "patient_attributes":{
        "ehars_uid":"ID_CEC-22-8679|ST_2|CODE_15108|SX_M|RISK_3|AGE_21|SES_1|SCO_2|CD4_1|DRUG_1|MET_NA|APP_1|RES_2|REC_0|VEN_1|CL_1219|NAT_mex|2022-08-19",
        "ST":"ST_2",
        "RISK":"RISK_3",
        "MET":"MET_NA",
        "NAT":"NAT_mex"
      }
    },
    {
      "id":"ID_CEC-22-7872|ST_1|CODE_09002|SX_M|RISK_NA|AGE_25|SES_NA|SCO_NA|CD4_1|DRUG_NA|MET_NA|APP_NA|RES_1|REC_0|VEN_NA|CL_563|NAT_NA|2022-06-07",
      "cluster":949,
      "patient_attributes":{
        "ehars_uid":"ID_CEC-22-7872|ST_1|CODE_09002|SX_M|RISK_NA|AGE_25|SES_NA|SCO_NA|CD4_1|DRUG_NA|MET_NA|APP_NA|RES_1|REC_0|VEN_NA|CL_563|NAT_NA|2022-06-07",
        "ST":"ST_1",
        "RISK":"RISK_NA",
        "MET":"MET_NA",
        "NAT":"NAT_NA"
      }
    },
    {
      "id":"ID_CEC-22-8917|ST_1|CODE_09002|SX_F|RISK_NA|AGE_21|SES_NA|SCO_NA|CD4_1|DRUG_NA|MET_NA|APP_NA|RES_1|REC_0|VEN_NA|CL_563|NAT_NA|2022-09-08",
      "cluster":949,
      "patient_attributes":{
        "ehars_uid":"ID_CEC-22-8917|ST_1|CODE_09002|SX_F|RISK_NA|AGE_21|SES_NA|SCO_NA|CD4_1|DRUG_NA|MET_NA|APP_NA|RES_1|REC_0|VEN_NA|CL_563|NAT_NA|2022-09-08",
        "ST":"ST_1",
        "RISK":"RISK_NA",
        "MET":"MET_NA",
        "NAT":"NAT_NA"
      }
    },
    {
      "id":"ID_CEC-22-7916|ST_1|CODE_09014|SX_M|RISK_3|AGE_37|SES_2|SCO_3|CD4_1|DRUG_1|MET_NA|APP_1|RES_1|REC_0|VEN_1|CL_1221|NAT_mex|2022-06-10",
      "cluster":950,
      "patient_attributes":{
        "ehars_uid":"ID_CEC-22-7916|ST_1|CODE_09014|SX_M|RISK_3|AGE_37|SES_2|SCO_3|CD4_1|DRUG_1|MET_NA|APP_1|RES_1|REC_0|VEN_1|CL_1221|NAT_mex|2022-06-10",
        "ST":"ST_1",
        "RISK":"RISK_3",
        "MET":"MET_NA",
        "NAT":"NAT_mex"
      }
    },
    {
      "id":"ID_CEC-22-8020|ST_1|CODE_09014|SX_M|RISK_NA|AGE_68|SES_NA|SCO_NA|CD4_2|DRUG_NA|MET_NA|APP_NA|RES_1|REC_1|VEN_NA|CL_1221|NAT_NA|2022-06-21",
      "cluster":950,
      "patient_attributes":{
        "ehars_uid":"ID_CEC-22-8020|ST_1|CODE_09014|SX_M|RISK_NA|AGE_68|SES_NA|SCO_NA|CD4_2|DRUG_NA|MET_NA|APP_NA|RES_1|REC_1|VEN_NA|CL_1221|NAT_NA|2022-06-21",
        "ST":"ST_1",
        "RISK":"RISK_NA",
        "MET":"MET_NA",
        "NAT":"NAT_NA"
      }
    },
    {
      "id":"ID_CEC-22-7953|ST_1|CODE_09014|SX_M|RISK_3|AGE_33|SES_2|SCO_3|CD4_3|DRUG_1|MET_1|APP_1|RES_1|REC_0|VEN_0|CL_1222|NAT_mex|2022-06-15",
      "cluster":951,
      "patient_attributes":{
        "ehars_uid":"ID_CEC-22-7953|ST_1|CODE_09014|SX_M|RISK_3|AGE_33|SES_2|SCO_3|CD4_3|DRUG_1|MET_1|APP_1|RES_1|REC_0|VEN_0|CL_1222|NAT_mex|2022-06-15",
        "ST":"ST_1",
        "RISK":"RISK_3",
        "MET":"MET_1",
        "NAT":"NAT_mex"
      }
    },
    {
      "id":"ID_CEC-22-7963|ST_2|CODE_15039|SX_M|RISK_3|AGE_27|SES_1|SCO_1|CD4_1|DRUG_0|MET_NA|APP_1|RES_1|REC_0|VEN_0|CL_1222|NAT_mex|2022-06-14",
      "cluster":951,
      "patient_attributes":{
        "ehars_uid":"ID_CEC-22-7963|ST_2|CODE_15039|SX_M|RISK_3|AGE_27|SES_1|SCO_1|CD4_1|DRUG_0|MET_NA|APP_1|RES_1|REC_0|VEN_0|CL_1222|NAT_mex|2022-06-14",
        "ST":"ST_2",
        "RISK":"RISK_3",
        "MET":"MET_NA",
        "NAT":"NAT_mex"
      }
    },
    {
      "id":"ID_CEC-22-7955|ST_1|CODE_09007|SX_M|RISK_3|AGE_25|SES_2|SCO_3|CD4_1|DRUG_1|MET_NA|APP_1|RES_1|REC_0|VEN_0|CL_1223|NAT_mex|2022-06-15",
      "cluster":952,
      "patient_attributes":{
        "ehars_uid":"ID_CEC-22-7955|ST_1|CODE_09007|SX_M|RISK_3|AGE_25|SES_2|SCO_3|CD4_1|DRUG_1|MET_NA|APP_1|RES_1|REC_0|VEN_0|CL_1223|NAT_mex|2022-06-15",
        "ST":"ST_1",
        "RISK":"RISK_3",
        "MET":"MET_NA",
        "NAT":"NAT_mex"
      }
    },
    {
      "id":"ID_CEC-22-8177|ST_1|CODE_09003|SX_M|RISK_3|AGE_27|SES_1|SCO_2|CD4_2|DRUG_1|MET_NA|APP_1|RES_1|REC_0|VEN_0|CL_1223|NAT_mex|2022-07-04",
      "cluster":952,
      "patient_attributes":{
        "ehars_uid":"ID_CEC-22-8177|ST_1|CODE_09003|SX_M|RISK_3|AGE_27|SES_1|SCO_2|CD4_2|DRUG_1|MET_NA|APP_1|RES_1|REC_0|VEN_0|CL_1223|NAT_mex|2022-07-04",
        "ST":"ST_1",
        "RISK":"RISK_3",
        "MET":"MET_NA",
        "NAT":"NAT_mex"
      }
    },
    {
      "id":"ID_CEC-22-7998|ST_1|CODE_09005|SX_M|RISK_NA|AGE_27|SES_NA|SCO_NA|CD4_2|DRUG_NA|MET_NA|APP_NA|RES_3|REC_1|VEN_NA|CL_1224|NAT_NA|2022-06-17",
      "cluster":953,
      "patient_attributes":{
        "ehars_uid":"ID_CEC-22-7998|ST_1|CODE_09005|SX_M|RISK_NA|AGE_27|SES_NA|SCO_NA|CD4_2|DRUG_NA|MET_NA|APP_NA|RES_3|REC_1|VEN_NA|CL_1224|NAT_NA|2022-06-17",
        "ST":"ST_1",
        "RISK":"RISK_NA",
        "MET":"MET_NA",
        "NAT":"NAT_NA"
      }
    },
    {
      "id":"ID_CEC-22-8439|ST_2|CODE_15013|SX_M|RISK_3|AGE_30|SES_1|SCO_2|CD4_2|DRUG_0|MET_NA|APP_1|RES_1|REC_1|VEN_0|CL_1224|NAT_mex|2022-08-01",
      "cluster":953,
      "patient_attributes":{
        "ehars_uid":"ID_CEC-22-8439|ST_2|CODE_15013|SX_M|RISK_3|AGE_30|SES_1|SCO_2|CD4_2|DRUG_0|MET_NA|APP_1|RES_1|REC_1|VEN_0|CL_1224|NAT_mex|2022-08-01",
        "ST":"ST_2",
        "RISK":"RISK_3",
        "MET":"MET_NA",
        "NAT":"NAT_mex"
      }
    },
    {
      "id":"ID_CEC-22-8078|ST_2|CODE_15058|SX_M|RISK_3|AGE_27|SES_1|SCO_2|CD4_1|DRUG_0|MET_NA|APP_1|RES_1|REC_0|VEN_0|CL_1295|NAT_mex|2022-06-27",
      "cluster":954,
      "patient_attributes":{
        "ehars_uid":"ID_CEC-22-8078|ST_2|CODE_15058|SX_M|RISK_3|AGE_27|SES_1|SCO_2|CD4_1|DRUG_0|MET_NA|APP_1|RES_1|REC_0|VEN_0|CL_1295|NAT_mex|2022-06-27",
        "ST":"ST_2",
        "RISK":"RISK_3",
        "MET":"MET_NA",
        "NAT":"NAT_mex"
      }
    },
    {
      "id":"ID_CEC-22-9807|ST_1|CODE_09005|SX_M|RISK_3|AGE_36|SES_2|SCO_3|CD4_3|DRUG_0|MET_NA|APP_1|RES_1|REC_1|VEN_0|CL_1295|NAT_mex|2022-12-08",
      "cluster":954,
      "patient_attributes":{
        "ehars_uid":"ID_CEC-22-9807|ST_1|CODE_09005|SX_M|RISK_3|AGE_36|SES_2|SCO_3|CD4_3|DRUG_0|MET_NA|APP_1|RES_1|REC_1|VEN_0|CL_1295|NAT_mex|2022-12-08",
        "ST":"ST_1",
        "RISK":"RISK_3",
        "MET":"MET_NA",
        "NAT":"NAT_mex"
      }
    },
    {
      "id":"ID_CEC-22-8120|ST_2|CODE_15033|SX_M|RISK_3|AGE_37|SES_1|SCO_3|CD4_2|DRUG_0|MET_NA|APP_0|RES_1|REC_0|VEN_0|CL_537|NAT_mex|2022-06-29",
      "cluster":955,
      "patient_attributes":{
        "ehars_uid":"ID_CEC-22-8120|ST_2|CODE_15033|SX_M|RISK_3|AGE_37|SES_1|SCO_3|CD4_2|DRUG_0|MET_NA|APP_0|RES_1|REC_0|VEN_0|CL_537|NAT_mex|2022-06-29",
        "ST":"ST_2",
        "RISK":"RISK_3",
        "MET":"MET_NA",
        "NAT":"NAT_mex"
      }
    },
    {
      "id":"ID_CEC-22-8121|ST_2|CODE_15033|SX_M|RISK_3|AGE_23|SES_1|SCO_2|CD4_1|DRUG_1|MET_NA|APP_1|RES_1|REC_0|VEN_1|CL_537|NAT_mex|2022-06-29",
      "cluster":955,
      "patient_attributes":{
        "ehars_uid":"ID_CEC-22-8121|ST_2|CODE_15033|SX_M|RISK_3|AGE_23|SES_1|SCO_2|CD4_1|DRUG_1|MET_NA|APP_1|RES_1|REC_0|VEN_1|CL_537|NAT_mex|2022-06-29",
        "ST":"ST_2",
        "RISK":"RISK_3",
        "MET":"MET_NA",
        "NAT":"NAT_mex"
      }
    },
    {
      "id":"ID_CEC-22-8175|ST_2|CODE_15058|SX_M|RISK_NA|AGE_28|SES_NA|SCO_NA|CD4_1|DRUG_NA|MET_NA|APP_NA|RES_2|REC_0|VEN_NA|CL_1226|NAT_NA|2022-07-04",
      "cluster":956,
      "patient_attributes":{
        "ehars_uid":"ID_CEC-22-8175|ST_2|CODE_15058|SX_M|RISK_NA|AGE_28|SES_NA|SCO_NA|CD4_1|DRUG_NA|MET_NA|APP_NA|RES_2|REC_0|VEN_NA|CL_1226|NAT_NA|2022-07-04",
        "ST":"ST_2",
        "RISK":"RISK_NA",
        "MET":"MET_NA",
        "NAT":"NAT_NA"
      }
    },
    {
      "id":"ID_CEC-22-8366|ST_2|CODE_15058|SX_M|RISK_3|AGE_29|SES_1|SCO_3|CD4_1|DRUG_0|MET_NA|APP_0|RES_2|REC_0|VEN_0|CL_1226|NAT_mex|2022-07-19",
      "cluster":956,
      "patient_attributes":{
        "ehars_uid":"ID_CEC-22-8366|ST_2|CODE_15058|SX_M|RISK_3|AGE_29|SES_1|SCO_3|CD4_1|DRUG_0|MET_NA|APP_0|RES_2|REC_0|VEN_0|CL_1226|NAT_mex|2022-07-19",
        "ST":"ST_2",
        "RISK":"RISK_3",
        "MET":"MET_NA",
        "NAT":"NAT_mex"
      }
    },
    {
      "id":"ID_CEC-22-8207|ST_1|CODE_09011|SX_M|RISK_3|AGE_33|SES_1|SCO_2|CD4_1|DRUG_1|MET_NA|APP_1|RES_1|REC_0|VEN_0|CL_1228|NAT_mex|2022-07-05",
      "cluster":957,
      "patient_attributes":{
        "ehars_uid":"ID_CEC-22-8207|ST_1|CODE_09011|SX_M|RISK_3|AGE_33|SES_1|SCO_2|CD4_1|DRUG_1|MET_NA|APP_1|RES_1|REC_0|VEN_0|CL_1228|NAT_mex|2022-07-05",
        "ST":"ST_1",
        "RISK":"RISK_3",
        "MET":"MET_NA",
        "NAT":"NAT_mex"
      }
    },
    {
      "id":"ID_CEC-22-9158|ST_1|CODE_09006|SX_M|RISK_3|AGE_43|SES_2|SCO_3|CD4_2|DRUG_1|MET_NA|APP_0|RES_1|REC_0|VEN_0|CL_1228|NAT_mex|2022-09-30",
      "cluster":957,
      "patient_attributes":{
        "ehars_uid":"ID_CEC-22-9158|ST_1|CODE_09006|SX_M|RISK_3|AGE_43|SES_2|SCO_3|CD4_2|DRUG_1|MET_NA|APP_0|RES_1|REC_0|VEN_0|CL_1228|NAT_mex|2022-09-30",
        "ST":"ST_1",
        "RISK":"RISK_3",
        "MET":"MET_NA",
        "NAT":"NAT_mex"
      }
    },
    {
      "id":"ID_CEC-22-8231|ST_1|CODE_09012|SX_M|RISK_3|AGE_30|SES_1|SCO_2|CD4_2|DRUG_1|MET_NA|APP_1|RES_2|REC_0|VEN_0|CL_1229|NAT_mex|2022-07-07",
      "cluster":958,
      "patient_attributes":{
        "ehars_uid":"ID_CEC-22-8231|ST_1|CODE_09012|SX_M|RISK_3|AGE_30|SES_1|SCO_2|CD4_2|DRUG_1|MET_NA|APP_1|RES_2|REC_0|VEN_0|CL_1229|NAT_mex|2022-07-07",
        "ST":"ST_1",
        "RISK":"RISK_3",
        "MET":"MET_NA",
        "NAT":"NAT_mex"
      }
    },
    {
      "id":"ID_CEC-22-9103|ST_2|CODE_15057|SX_M|RISK_3|AGE_20|SES_2|SCO_2|CD4_1|DRUG_1|MET_NA|APP_0|RES_1|REC_0|VEN_0|CL_1229|NAT_mex|2022-09-27",
      "cluster":958,
      "patient_attributes":{
        "ehars_uid":"ID_CEC-22-9103|ST_2|CODE_15057|SX_M|RISK_3|AGE_20|SES_2|SCO_2|CD4_1|DRUG_1|MET_NA|APP_0|RES_1|REC_0|VEN_0|CL_1229|NAT_mex|2022-09-27",
        "ST":"ST_2",
        "RISK":"RISK_3",
        "MET":"MET_NA",
        "NAT":"NAT_mex"
      }
    },
    {
      "id":"ID_CEC-22-8277|ST_1|CODE_09007|SX_M|RISK_3|AGE_24|SES_2|SCO_3|CD4_1|DRUG_0|MET_NA|APP_1|RES_1|REC_0|VEN_1|CL_1230|NAT_mex|2022-07-12",
      "cluster":959,
      "patient_attributes":{
        "ehars_uid":"ID_CEC-22-8277|ST_1|CODE_09007|SX_M|RISK_3|AGE_24|SES_2|SCO_3|CD4_1|DRUG_0|MET_NA|APP_1|RES_1|REC_0|VEN_1|CL_1230|NAT_mex|2022-07-12",
        "ST":"ST_1",
        "RISK":"RISK_3",
        "MET":"MET_NA",
        "NAT":"NAT_mex"
      }
    },
    {
      "id":"ID_CEC-22-8630|ST_1|CODE_09016|SX_M|RISK_NA|AGE_30|SES_2|SCO_2|CD4_2|DRUG_NA|MET_NA|APP_NA|RES_1|REC_0|VEN_NA|CL_1230|NAT_mex|2022-08-16",
      "cluster":959,
      "patient_attributes":{
        "ehars_uid":"ID_CEC-22-8630|ST_1|CODE_09016|SX_M|RISK_NA|AGE_30|SES_2|SCO_2|CD4_2|DRUG_NA|MET_NA|APP_NA|RES_1|REC_0|VEN_NA|CL_1230|NAT_mex|2022-08-16",
        "ST":"ST_1",
        "RISK":"RISK_NA",
        "MET":"MET_NA",
        "NAT":"NAT_mex"
      }
    },
    {
      "id":"ID_CEC-22-8288|ST_1|CODE_09007|SX_M|RISK_3|AGE_26|SES_1|SCO_3|CD4_2|DRUG_1|MET_NA|APP_1|RES_5|REC_0|VEN_1|CL_513|NAT_mex|2022-07-12",
      "cluster":960,
      "patient_attributes":{
        "ehars_uid":"ID_CEC-22-8288|ST_1|CODE_09007|SX_M|RISK_3|AGE_26|SES_1|SCO_3|CD4_2|DRUG_1|MET_NA|APP_1|RES_5|REC_0|VEN_1|CL_513|NAT_mex|2022-07-12",
        "ST":"ST_1",
        "RISK":"RISK_3",
        "MET":"MET_NA",
        "NAT":"NAT_mex"
      }
    },
    {
      "id":"ID_CEC-22-8816|ST_1|CODE_09002|SX_M|RISK_3|AGE_22|SES_1|SCO_2|CD4_3|DRUG_0|MET_NA|APP_1|RES_5|REC_0|VEN_0|CL_513|NAT_mex|2022-09-01",
      "cluster":960,
      "patient_attributes":{
        "ehars_uid":"ID_CEC-22-8816|ST_1|CODE_09002|SX_M|RISK_3|AGE_22|SES_1|SCO_2|CD4_3|DRUG_0|MET_NA|APP_1|RES_5|REC_0|VEN_0|CL_513|NAT_mex|2022-09-01",
        "ST":"ST_1",
        "RISK":"RISK_3",
        "MET":"MET_NA",
        "NAT":"NAT_mex"
      }
    },
    {
      "id":"ID_CEC-22-8432|ST_1|CODE_09016|SX_M|RISK_3|AGE_28|SES_2|SCO_3|CD4_2|DRUG_1|MET_NA|APP_1|RES_1|REC_0|VEN_1|CL_1232|NAT_mex|2022-08-01",
      "cluster":961,
      "patient_attributes":{
        "ehars_uid":"ID_CEC-22-8432|ST_1|CODE_09016|SX_M|RISK_3|AGE_28|SES_2|SCO_3|CD4_2|DRUG_1|MET_NA|APP_1|RES_1|REC_0|VEN_1|CL_1232|NAT_mex|2022-08-01",
        "ST":"ST_1",
        "RISK":"RISK_3",
        "MET":"MET_NA",
        "NAT":"NAT_mex"
      }
    },
    {
      "id":"ID_CEC-22-8509|ST_1|CODE_09007|SX_M|RISK_3|AGE_27|SES_2|SCO_3|CD4_2|DRUG_1|MET_NA|APP_1|RES_1|REC_0|VEN_0|CL_1232|NAT_mex|2022-08-05",
      "cluster":961,
      "patient_attributes":{
        "ehars_uid":"ID_CEC-22-8509|ST_1|CODE_09007|SX_M|RISK_3|AGE_27|SES_2|SCO_3|CD4_2|DRUG_1|MET_NA|APP_1|RES_1|REC_0|VEN_0|CL_1232|NAT_mex|2022-08-05",
        "ST":"ST_1",
        "RISK":"RISK_3",
        "MET":"MET_NA",
        "NAT":"NAT_mex"
      }
    },
    {
      "id":"ID_CEC-22-8436|ST_2|CODE_15057|SX_M|RISK_3|AGE_26|SES_2|SCO_2|CD4_1|DRUG_0|MET_NA|APP_1|RES_2|REC_0|VEN_0|CL_1233|NAT_mex|2022-08-01",
      "cluster":962,
      "patient_attributes":{
        "ehars_uid":"ID_CEC-22-8436|ST_2|CODE_15057|SX_M|RISK_3|AGE_26|SES_2|SCO_2|CD4_1|DRUG_0|MET_NA|APP_1|RES_2|REC_0|VEN_0|CL_1233|NAT_mex|2022-08-01",
        "ST":"ST_2",
        "RISK":"RISK_3",
        "MET":"MET_NA",
        "NAT":"NAT_mex"
      }
    },
    {
      "id":"ID_CEC-22-8807|ST_1|CODE_09016|SX_M|RISK_3|AGE_26|SES_2|SCO_3|CD4_2|DRUG_1|MET_NA|APP_1|RES_2|REC_0|VEN_1|CL_1233|NAT_mex|2022-08-30",
      "cluster":962,
      "patient_attributes":{
        "ehars_uid":"ID_CEC-22-8807|ST_1|CODE_09016|SX_M|RISK_3|AGE_26|SES_2|SCO_3|CD4_2|DRUG_1|MET_NA|APP_1|RES_2|REC_0|VEN_1|CL_1233|NAT_mex|2022-08-30",
        "ST":"ST_1",
        "RISK":"RISK_3",
        "MET":"MET_NA",
        "NAT":"NAT_mex"
      }
    },
    {
      "id":"ID_CEC-22-8545|ST_1|CODE_09007|SX_M|RISK_2|AGE_36|SES_1|SCO_2|CD4_1|DRUG_0|MET_NA|APP_1|RES_1|REC_0|VEN_1|CL_NA|NAT_mex|2022-08-10",
      "cluster":963,
      "patient_attributes":{
        "ehars_uid":"ID_CEC-22-8545|ST_1|CODE_09007|SX_M|RISK_2|AGE_36|SES_1|SCO_2|CD4_1|DRUG_0|MET_NA|APP_1|RES_1|REC_0|VEN_1|CL_NA|NAT_mex|2022-08-10",
        "ST":"ST_1",
        "RISK":"RISK_2",
        "MET":"MET_NA",
        "NAT":"NAT_mex"
      }
    },
    {
      "id":"ID_CEC-22-8583|ST_1|CODE_09003|SX_F|RISK_NA|AGE_49|SES_NA|SCO_NA|CD4_1|DRUG_NA|MET_NA|APP_NA|RES_1|REC_0|VEN_NA|CL_NA|NAT_NA|2022-08-12",
      "cluster":963,
      "patient_attributes":{
        "ehars_uid":"ID_CEC-22-8583|ST_1|CODE_09003|SX_F|RISK_NA|AGE_49|SES_NA|SCO_NA|CD4_1|DRUG_NA|MET_NA|APP_NA|RES_1|REC_0|VEN_NA|CL_NA|NAT_NA|2022-08-12",
        "ST":"ST_1",
        "RISK":"RISK_NA",
        "MET":"MET_NA",
        "NAT":"NAT_NA"
      }
    },
    {
      "id":"ID_CEC-22-8579|ST_1|CODE_09007|SX_M|RISK_3|AGE_21|SES_2|SCO_2|CD4_1|DRUG_1|MET_1|APP_1|RES_1|REC_0|VEN_0|CL_1298|NAT_mex|2022-08-10",
      "cluster":964,
      "patient_attributes":{
        "ehars_uid":"ID_CEC-22-8579|ST_1|CODE_09007|SX_M|RISK_3|AGE_21|SES_2|SCO_2|CD4_1|DRUG_1|MET_1|APP_1|RES_1|REC_0|VEN_0|CL_1298|NAT_mex|2022-08-10",
        "ST":"ST_1",
        "RISK":"RISK_3",
        "MET":"MET_1",
        "NAT":"NAT_mex"
      }
    },
    {
      "id":"ID_CEC-22-9503|ST_1|CODE_09007|SX_M|RISK_3|AGE_22|SES_2|SCO_2|CD4_2|DRUG_0|MET_NA|APP_1|RES_1|REC_0|VEN_0|CL_1298|NAT_mex|2022-11-07",
      "cluster":964,
      "patient_attributes":{
        "ehars_uid":"ID_CEC-22-9503|ST_1|CODE_09007|SX_M|RISK_3|AGE_22|SES_2|SCO_2|CD4_2|DRUG_0|MET_NA|APP_1|RES_1|REC_0|VEN_0|CL_1298|NAT_mex|2022-11-07",
        "ST":"ST_1",
        "RISK":"RISK_3",
        "MET":"MET_NA",
        "NAT":"NAT_mex"
      }
    },
    {
      "id":"ID_CEC-22-8584|ST_1|CODE_09015|SX_M|RISK_NA|AGE_30|SES_NA|SCO_NA|CD4_1|DRUG_NA|MET_NA|APP_NA|RES_1|REC_0|VEN_NA|CL_1236|NAT_NA|2022-08-12",
      "cluster":965,
      "patient_attributes":{
        "ehars_uid":"ID_CEC-22-8584|ST_1|CODE_09015|SX_M|RISK_NA|AGE_30|SES_NA|SCO_NA|CD4_1|DRUG_NA|MET_NA|APP_NA|RES_1|REC_0|VEN_NA|CL_1236|NAT_NA|2022-08-12",
        "ST":"ST_1",
        "RISK":"RISK_NA",
        "MET":"MET_NA",
        "NAT":"NAT_NA"
      }
    },
    {
      "id":"ID_CEC-22-9025|ST_1|CODE_09007|SX_M|RISK_3|AGE_31|SES_2|SCO_2|CD4_1|DRUG_NA|MET_NA|APP_1|RES_1|REC_0|VEN_NA|CL_1236|NAT_mex|2022-09-20",
      "cluster":965,
      "patient_attributes":{
        "ehars_uid":"ID_CEC-22-9025|ST_1|CODE_09007|SX_M|RISK_3|AGE_31|SES_2|SCO_2|CD4_1|DRUG_NA|MET_NA|APP_1|RES_1|REC_0|VEN_NA|CL_1236|NAT_mex|2022-09-20",
        "ST":"ST_1",
        "RISK":"RISK_3",
        "MET":"MET_NA",
        "NAT":"NAT_mex"
      }
    },
    {
      "id":"ID_CEC-22-8590|ST_1|CODE_09014|SX_M|RISK_2|AGE_30|SES_1|SCO_3|CD4_1|DRUG_1|MET_NA|APP_0|RES_2|REC_0|VEN_0|CL_1237|NAT_mex|2022-08-12",
      "cluster":966,
      "patient_attributes":{
        "ehars_uid":"ID_CEC-22-8590|ST_1|CODE_09014|SX_M|RISK_2|AGE_30|SES_1|SCO_3|CD4_1|DRUG_1|MET_NA|APP_0|RES_2|REC_0|VEN_0|CL_1237|NAT_mex|2022-08-12",
        "ST":"ST_1",
        "RISK":"RISK_2",
        "MET":"MET_NA",
        "NAT":"NAT_mex"
      }
    },
    {
      "id":"ID_CEC-22-8591|ST_1|CODE_09007|SX_F|RISK_1|AGE_23|SES_1|SCO_3|CD4_1|DRUG_1|MET_NA|APP_0|RES_2|REC_0|VEN_0|CL_1237|NAT_mex|2022-08-12",
      "cluster":966,
      "patient_attributes":{
        "ehars_uid":"ID_CEC-22-8591|ST_1|CODE_09007|SX_F|RISK_1|AGE_23|SES_1|SCO_3|CD4_1|DRUG_1|MET_NA|APP_0|RES_2|REC_0|VEN_0|CL_1237|NAT_mex|2022-08-12",
        "ST":"ST_1",
        "RISK":"RISK_1",
        "MET":"MET_NA",
        "NAT":"NAT_mex"
      }
    },
    {
      "id":"ID_CEC-22-8600|ST_1|CODE_09005|SX_M|RISK_3|AGE_33|SES_2|SCO_1|CD4_1|DRUG_1|MET_NA|APP_0|RES_1|REC_0|VEN_0|CL_699|NAT_mex|2022-08-12",
      "cluster":967,
      "patient_attributes":{
        "ehars_uid":"ID_CEC-22-8600|ST_1|CODE_09005|SX_M|RISK_3|AGE_33|SES_2|SCO_1|CD4_1|DRUG_1|MET_NA|APP_0|RES_1|REC_0|VEN_0|CL_699|NAT_mex|2022-08-12",
        "ST":"ST_1",
        "RISK":"RISK_3",
        "MET":"MET_NA",
        "NAT":"NAT_mex"
      }
    },
    {
      "id":"ID_CEC-22-8853|ST_1|CODE_09005|SX_F|RISK_1|AGE_27|SES_1|SCO_3|CD4_2|DRUG_NA|MET_NA|APP_NA|RES_1|REC_0|VEN_NA|CL_699|NAT_mex|2022-08-31",
      "cluster":967,
      "patient_attributes":{
        "ehars_uid":"ID_CEC-22-8853|ST_1|CODE_09005|SX_F|RISK_1|AGE_27|SES_1|SCO_3|CD4_2|DRUG_NA|MET_NA|APP_NA|RES_1|REC_0|VEN_NA|CL_699|NAT_mex|2022-08-31",
        "ST":"ST_1",
        "RISK":"RISK_1",
        "MET":"MET_NA",
        "NAT":"NAT_mex"
      }
    },
    {
      "id":"ID_CEC-22-8607|ST_1|CODE_09015|SX_M|RISK_NA|AGE_44|SES_NA|SCO_NA|CD4_1|DRUG_NA|MET_NA|APP_NA|RES_1|REC_0|VEN_NA|CL_1299|NAT_NA|2022-08-15",
      "cluster":968,
      "patient_attributes":{
        "ehars_uid":"ID_CEC-22-8607|ST_1|CODE_09015|SX_M|RISK_NA|AGE_44|SES_NA|SCO_NA|CD4_1|DRUG_NA|MET_NA|APP_NA|RES_1|REC_0|VEN_NA|CL_1299|NAT_NA|2022-08-15",
        "ST":"ST_1",
        "RISK":"RISK_NA",
        "MET":"MET_NA",
        "NAT":"NAT_NA"
      }
    },
    {
      "id":"ID_CEC-22-9316|ST_1|CODE_09015|SX_FT|RISK_4|AGE_50|SES_1|SCO_1|CD4_2|DRUG_0|MET_NA|APP_1|RES_1|REC_0|VEN_1|CL_1299|NAT_mex|2022-10-17",
      "cluster":968,
      "patient_attributes":{
        "ehars_uid":"ID_CEC-22-9316|ST_1|CODE_09015|SX_FT|RISK_4|AGE_50|SES_1|SCO_1|CD4_2|DRUG_0|MET_NA|APP_1|RES_1|REC_0|VEN_1|CL_1299|NAT_mex|2022-10-17",
        "ST":"ST_1",
        "RISK":"RISK_4",
        "MET":"MET_NA",
        "NAT":"NAT_mex"
      }
    },
    {
      "id":"ID_CEC-22-8653|ST_1|CODE_09007|SX_M|RISK_3|AGE_18|SES_2|SCO_2|CD4_2|DRUG_0|MET_NA|APP_1|RES_6|REC_0|VEN_1|CL_1239|NAT_mex|2022-08-17",
      "cluster":969,
      "patient_attributes":{
        "ehars_uid":"ID_CEC-22-8653|ST_1|CODE_09007|SX_M|RISK_3|AGE_18|SES_2|SCO_2|CD4_2|DRUG_0|MET_NA|APP_1|RES_6|REC_0|VEN_1|CL_1239|NAT_mex|2022-08-17",
        "ST":"ST_1",
        "RISK":"RISK_3",
        "MET":"MET_NA",
        "NAT":"NAT_mex"
      }
    },
    {
      "id":"ID_CEC-22-8663|ST_1|CODE_09005|SX_M|RISK_3|AGE_23|SES_1|SCO_2|CD4_1|DRUG_1|MET_NA|APP_1|RES_6|REC_0|VEN_0|CL_1239|NAT_mex|2022-08-18",
      "cluster":969,
      "patient_attributes":{
        "ehars_uid":"ID_CEC-22-8663|ST_1|CODE_09005|SX_M|RISK_3|AGE_23|SES_1|SCO_2|CD4_1|DRUG_1|MET_NA|APP_1|RES_6|REC_0|VEN_0|CL_1239|NAT_mex|2022-08-18",
        "ST":"ST_1",
        "RISK":"RISK_3",
        "MET":"MET_NA",
        "NAT":"NAT_mex"
      }
    },
    {
      "id":"ID_CEC-22-8659|ST_2|CODE_15031|SX_F|RISK_1|AGE_23|SES_1|SCO_2|CD4_2|DRUG_0|MET_NA|APP_0|RES_1|REC_0|VEN_0|CL_1240|NAT_mex|2022-08-18",
      "cluster":970,
      "patient_attributes":{
        "ehars_uid":"ID_CEC-22-8659|ST_2|CODE_15031|SX_F|RISK_1|AGE_23|SES_1|SCO_2|CD4_2|DRUG_0|MET_NA|APP_0|RES_1|REC_0|VEN_0|CL_1240|NAT_mex|2022-08-18",
        "ST":"ST_2",
        "RISK":"RISK_1",
        "MET":"MET_NA",
        "NAT":"NAT_mex"
      }
    },
    {
      "id":"ID_CEC-22-8859|ST_1|CODE_09005|SX_M|RISK_2|AGE_47|SES_1|SCO_2|CD4_2|DRUG_0|MET_NA|APP_0|RES_1|REC_0|VEN_0|CL_1240|NAT_mex|2022-09-02",
      "cluster":970,
      "patient_attributes":{
        "ehars_uid":"ID_CEC-22-8859|ST_1|CODE_09005|SX_M|RISK_2|AGE_47|SES_1|SCO_2|CD4_2|DRUG_0|MET_NA|APP_0|RES_1|REC_0|VEN_0|CL_1240|NAT_mex|2022-09-02",
        "ST":"ST_1",
        "RISK":"RISK_2",
        "MET":"MET_NA",
        "NAT":"NAT_mex"
      }
    },
    {
      "id":"ID_CEC-22-8723|ST_2|CODE_15031|SX_M|RISK_3|AGE_39|SES_1|SCO_2|CD4_2|DRUG_1|MET_NA|APP_1|RES_1|REC_0|VEN_1|CL_1301|NAT_mex|2022-08-22",
      "cluster":971,
      "patient_attributes":{
        "ehars_uid":"ID_CEC-22-8723|ST_2|CODE_15031|SX_M|RISK_3|AGE_39|SES_1|SCO_2|CD4_2|DRUG_1|MET_NA|APP_1|RES_1|REC_0|VEN_1|CL_1301|NAT_mex|2022-08-22",
        "ST":"ST_2",
        "RISK":"RISK_3",
        "MET":"MET_NA",
        "NAT":"NAT_mex"
      }
    },
    {
      "id":"ID_CEC-22-9178|ST_1|CODE_09010|SX_M|RISK_3|AGE_25|SES_1|SCO_2|CD4_2|DRUG_1|MET_NA|APP_0|RES_1|REC_1|VEN_0|CL_1301|NAT_mex|2022-10-03",
      "cluster":971,
      "patient_attributes":{
        "ehars_uid":"ID_CEC-22-9178|ST_1|CODE_09010|SX_M|RISK_3|AGE_25|SES_1|SCO_2|CD4_2|DRUG_1|MET_NA|APP_0|RES_1|REC_1|VEN_0|CL_1301|NAT_mex|2022-10-03",
        "ST":"ST_1",
        "RISK":"RISK_3",
        "MET":"MET_NA",
        "NAT":"NAT_mex"
      }
    },
    {
      "id":"ID_CEC-22-8786|ST_1|CODE_09002|SX_M|RISK_3|AGE_26|SES_2|SCO_2|CD4_2|DRUG_1|MET_NA|APP_1|RES_2|REC_0|VEN_0|CL_1243|NAT_mex|2022-08-29",
      "cluster":972,
      "patient_attributes":{
        "ehars_uid":"ID_CEC-22-8786|ST_1|CODE_09002|SX_M|RISK_3|AGE_26|SES_2|SCO_2|CD4_2|DRUG_1|MET_NA|APP_1|RES_2|REC_0|VEN_0|CL_1243|NAT_mex|2022-08-29",
        "ST":"ST_1",
        "RISK":"RISK_3",
        "MET":"MET_NA",
        "NAT":"NAT_mex"
      }
    },
    {
      "id":"ID_CEC-22-8862|ST_1|CODE_09016|SX_M|RISK_2|AGE_24|SES_3|SCO_3|CD4_2|DRUG_0|MET_NA|APP_1|RES_2|REC_0|VEN_0|CL_1243|NAT_mex|2022-09-02",
      "cluster":972,
      "patient_attributes":{
        "ehars_uid":"ID_CEC-22-8862|ST_1|CODE_09016|SX_M|RISK_2|AGE_24|SES_3|SCO_3|CD4_2|DRUG_0|MET_NA|APP_1|RES_2|REC_0|VEN_0|CL_1243|NAT_mex|2022-09-02",
        "ST":"ST_1",
        "RISK":"RISK_2",
        "MET":"MET_NA",
        "NAT":"NAT_mex"
      }
    },
    {
      "id":"ID_CEC-22-8906|ST_1|CODE_09010|SX_M|RISK_3|AGE_41|SES_1|SCO_3|CD4_1|DRUG_1|MET_NA|APP_0|RES_1|REC_0|VEN_0|CL_1244|NAT_mex|2022-09-07",
      "cluster":973,
      "patient_attributes":{
        "ehars_uid":"ID_CEC-22-8906|ST_1|CODE_09010|SX_M|RISK_3|AGE_41|SES_1|SCO_3|CD4_1|DRUG_1|MET_NA|APP_0|RES_1|REC_0|VEN_0|CL_1244|NAT_mex|2022-09-07",
        "ST":"ST_1",
        "RISK":"RISK_3",
        "MET":"MET_NA",
        "NAT":"NAT_mex"
      }
    },
    {
      "id":"ID_CEC-22-8907|ST_2|CODE_15057|SX_M|RISK_3|AGE_27|SES_1|SCO_2|CD4_1|DRUG_0|MET_NA|APP_0|RES_1|REC_0|VEN_0|CL_1244|NAT_mex|2022-09-07",
      "cluster":973,
      "patient_attributes":{
        "ehars_uid":"ID_CEC-22-8907|ST_2|CODE_15057|SX_M|RISK_3|AGE_27|SES_1|SCO_2|CD4_1|DRUG_0|MET_NA|APP_0|RES_1|REC_0|VEN_0|CL_1244|NAT_mex|2022-09-07",
        "ST":"ST_2",
        "RISK":"RISK_3",
        "MET":"MET_NA",
        "NAT":"NAT_mex"
      }
    },
    {
      "id":"ID_CEC-22-8924|ST_1|CODE_09012|SX_M|RISK_3|AGE_32|SES_1|SCO_2|CD4_1|DRUG_0|MET_NA|APP_1|RES_1|REC_0|VEN_0|CL_1245|NAT_mex|2022-09-08",
      "cluster":974,
      "patient_attributes":{
        "ehars_uid":"ID_CEC-22-8924|ST_1|CODE_09012|SX_M|RISK_3|AGE_32|SES_1|SCO_2|CD4_1|DRUG_0|MET_NA|APP_1|RES_1|REC_0|VEN_0|CL_1245|NAT_mex|2022-09-08",
        "ST":"ST_1",
        "RISK":"RISK_3",
        "MET":"MET_NA",
        "NAT":"NAT_mex"
      }
    },
    {
      "id":"ID_CEC-22-8996|ST_2|CODE_15081|SX_M|RISK_3|AGE_20|SES_1|SCO_2|CD4_2|DRUG_1|MET_NA|APP_1|RES_1|REC_1|VEN_0|CL_1245|NAT_mex|2022-09-19",
      "cluster":974,
      "patient_attributes":{
        "ehars_uid":"ID_CEC-22-8996|ST_2|CODE_15081|SX_M|RISK_3|AGE_20|SES_1|SCO_2|CD4_2|DRUG_1|MET_NA|APP_1|RES_1|REC_1|VEN_0|CL_1245|NAT_mex|2022-09-19",
        "ST":"ST_2",
        "RISK":"RISK_3",
        "MET":"MET_NA",
        "NAT":"NAT_mex"
      }
    },
    {
      "id":"ID_CEC-22-8983|ST_1|CODE_09007|SX_M|RISK_3|AGE_26|SES_2|SCO_2|CD4_1|DRUG_1|MET_NA|APP_1|RES_1|REC_0|VEN_1|CL_1302|NAT_mex|2022-09-13",
      "cluster":975,
      "patient_attributes":{
        "ehars_uid":"ID_CEC-22-8983|ST_1|CODE_09007|SX_M|RISK_3|AGE_26|SES_2|SCO_2|CD4_1|DRUG_1|MET_NA|APP_1|RES_1|REC_0|VEN_1|CL_1302|NAT_mex|2022-09-13",
        "ST":"ST_1",
        "RISK":"RISK_3",
        "MET":"MET_NA",
        "NAT":"NAT_mex"
      }
    },
    {
      "id":"ID_CEC-22-9758|ST_2|CODE_15031|SX_M|RISK_3|AGE_19|SES_2|SCO_2|CD4_2|DRUG_1|MET_NA|APP_0|RES_1|REC_1|VEN_0|CL_1302|NAT_mex|2022-12-05",
      "cluster":975,
      "patient_attributes":{
        "ehars_uid":"ID_CEC-22-9758|ST_2|CODE_15031|SX_M|RISK_3|AGE_19|SES_2|SCO_2|CD4_2|DRUG_1|MET_NA|APP_0|RES_1|REC_1|VEN_0|CL_1302|NAT_mex|2022-12-05",
        "ST":"ST_2",
        "RISK":"RISK_3",
        "MET":"MET_NA",
        "NAT":"NAT_mex"
      }
    },
    {
      "id":"ID_CEC-22-9010|ST_2|CODE_15033|SX_M|RISK_3|AGE_28|SES_2|SCO_2|CD4_2|DRUG_1|MET_NA|APP_1|RES_1|REC_0|VEN_1|CL_1256|NAT_mex|2022-09-20",
      "cluster":976,
      "patient_attributes":{
        "ehars_uid":"ID_CEC-22-9010|ST_2|CODE_15033|SX_M|RISK_3|AGE_28|SES_2|SCO_2|CD4_2|DRUG_1|MET_NA|APP_1|RES_1|REC_0|VEN_1|CL_1256|NAT_mex|2022-09-20",
        "ST":"ST_2",
        "RISK":"RISK_3",
        "MET":"MET_NA",
        "NAT":"NAT_mex"
      }
    },
    {
      "id":"ID_CEC-22-9557|ST_1|CODE_09005|SX_M|RISK_3|AGE_28|SES_1|SCO_2|CD4_1|DRUG_0|MET_NA|APP_NA|RES_1|REC_0|VEN_0|CL_1256|NAT_mex|2022-11-10",
      "cluster":976,
      "patient_attributes":{
        "ehars_uid":"ID_CEC-22-9557|ST_1|CODE_09005|SX_M|RISK_3|AGE_28|SES_1|SCO_2|CD4_1|DRUG_0|MET_NA|APP_NA|RES_1|REC_0|VEN_0|CL_1256|NAT_mex|2022-11-10",
        "ST":"ST_1",
        "RISK":"RISK_3",
        "MET":"MET_NA",
        "NAT":"NAT_mex"
      }
    },
    {
      "id":"ID_CEC-22-9115|ST_1|CODE_09011|SX_M|RISK_3|AGE_27|SES_2|SCO_3|CD4_2|DRUG_0|MET_NA|APP_1|RES_1|REC_0|VEN_0|CL_1303|NAT_mex|2022-09-27",
      "cluster":977,
      "patient_attributes":{
        "ehars_uid":"ID_CEC-22-9115|ST_1|CODE_09011|SX_M|RISK_3|AGE_27|SES_2|SCO_3|CD4_2|DRUG_0|MET_NA|APP_1|RES_1|REC_0|VEN_0|CL_1303|NAT_mex|2022-09-27",
        "ST":"ST_1",
        "RISK":"RISK_3",
        "MET":"MET_NA",
        "NAT":"NAT_mex"
      }
    },
    {
      "id":"ID_CEC-22-9729|ST_1|CODE_09007|SX_M|RISK_3|AGE_25|SES_1|SCO_2|CD4_2|DRUG_0|MET_NA|APP_0|RES_1|REC_0|VEN_0|CL_1303|NAT_mex|2022-11-30",
      "cluster":977,
      "patient_attributes":{
        "ehars_uid":"ID_CEC-22-9729|ST_1|CODE_09007|SX_M|RISK_3|AGE_25|SES_1|SCO_2|CD4_2|DRUG_0|MET_NA|APP_0|RES_1|REC_0|VEN_0|CL_1303|NAT_mex|2022-11-30",
        "ST":"ST_1",
        "RISK":"RISK_3",
        "MET":"MET_NA",
        "NAT":"NAT_mex"
      }
    },
    {
      "id":"ID_CEC-22-9118|ST_1|CODE_09007|SX_M|RISK_2|AGE_25|SES_1|SCO_2|CD4_1|DRUG_0|MET_NA|APP_0|RES_1|REC_0|VEN_1|CL_1248|NAT_mex|2022-09-27",
      "cluster":978,
      "patient_attributes":{
        "ehars_uid":"ID_CEC-22-9118|ST_1|CODE_09007|SX_M|RISK_2|AGE_25|SES_1|SCO_2|CD4_1|DRUG_0|MET_NA|APP_0|RES_1|REC_0|VEN_1|CL_1248|NAT_mex|2022-09-27",
        "ST":"ST_1",
        "RISK":"RISK_2",
        "MET":"MET_NA",
        "NAT":"NAT_mex"
      }
    },
    {
      "id":"ID_CEC-22-9119|ST_1|CODE_09007|SX_F|RISK_1|AGE_30|SES_1|SCO_2|CD4_1|DRUG_0|MET_NA|APP_NA|RES_1|REC_0|VEN_NA|CL_1248|NAT_mex|2022-09-27",
      "cluster":978,
      "patient_attributes":{
        "ehars_uid":"ID_CEC-22-9119|ST_1|CODE_09007|SX_F|RISK_1|AGE_30|SES_1|SCO_2|CD4_1|DRUG_0|MET_NA|APP_NA|RES_1|REC_0|VEN_NA|CL_1248|NAT_mex|2022-09-27",
        "ST":"ST_1",
        "RISK":"RISK_1",
        "MET":"MET_NA",
        "NAT":"NAT_mex"
      }
    },
    {
      "id":"ID_CEC-22-9159|ST_2|CODE_15106|SX_M|RISK_3|AGE_30|SES_1|SCO_3|CD4_1|DRUG_1|MET_NA|APP_1|RES_1|REC_0|VEN_1|CL_NA|NAT_mex|2022-09-30",
      "cluster":979,
      "patient_attributes":{
        "ehars_uid":"ID_CEC-22-9159|ST_2|CODE_15106|SX_M|RISK_3|AGE_30|SES_1|SCO_3|CD4_1|DRUG_1|MET_NA|APP_1|RES_1|REC_0|VEN_1|CL_NA|NAT_mex|2022-09-30",
        "ST":"ST_2",
        "RISK":"RISK_3",
        "MET":"MET_NA",
        "NAT":"NAT_mex"
      }
    },
    {
      "id":"ID_CEC-22-9304|ST_1|CODE_09010|SX_M|RISK_3|AGE_27|SES_1|SCO_2|CD4_2|DRUG_1|MET_NA|APP_1|RES_1|REC_1|VEN_0|CL_NA|NAT_mex|2022-10-14",
      "cluster":979,
      "patient_attributes":{
        "ehars_uid":"ID_CEC-22-9304|ST_1|CODE_09010|SX_M|RISK_3|AGE_27|SES_1|SCO_2|CD4_2|DRUG_1|MET_NA|APP_1|RES_1|REC_1|VEN_0|CL_NA|NAT_mex|2022-10-14",
        "ST":"ST_1",
        "RISK":"RISK_3",
        "MET":"MET_NA",
        "NAT":"NAT_mex"
      }
    },
    {
      "id":"ID_CEC-22-9172|ST_1|CODE_07106|SX_M|RISK_2|AGE_33|SES_2|SCO_2|CD4_2|DRUG_1|MET_NA|APP_0|RES_1|REC_0|VEN_0|CL_1304|NAT_mex|2022-10-03",
      "cluster":980,
      "patient_attributes":{
        "ehars_uid":"ID_CEC-22-9172|ST_1|CODE_07106|SX_M|RISK_2|AGE_33|SES_2|SCO_2|CD4_2|DRUG_1|MET_NA|APP_0|RES_1|REC_0|VEN_0|CL_1304|NAT_mex|2022-10-03",
        "ST":"ST_1",
        "RISK":"RISK_2",
        "MET":"MET_NA",
        "NAT":"NAT_mex"
      }
    },
    {
      "id":"ID_CEC-22-9176|ST_2|CODE_15033|SX_F|RISK_NA|AGE_28|SES_NA|SCO_NA|CD4_2|DRUG_NA|MET_NA|APP_NA|RES_1|REC_1|VEN_NA|CL_1304|NAT_NA|2022-10-03",
      "cluster":980,
      "patient_attributes":{
        "ehars_uid":"ID_CEC-22-9176|ST_2|CODE_15033|SX_F|RISK_NA|AGE_28|SES_NA|SCO_NA|CD4_2|DRUG_NA|MET_NA|APP_NA|RES_1|REC_1|VEN_NA|CL_1304|NAT_NA|2022-10-03",
        "ST":"ST_2",
        "RISK":"RISK_NA",
        "MET":"MET_NA",
        "NAT":"NAT_NA"
      }
    },
    {
      "id":"ID_CEC-22-9196|ST_1|CODE_09016|SX_M|RISK_3|AGE_28|SES_1|SCO_2|CD4_2|DRUG_1|MET_NA|APP_0|RES_1|REC_0|VEN_0|CL_1305|NAT_mex|2022-10-04",
      "cluster":981,
      "patient_attributes":{
        "ehars_uid":"ID_CEC-22-9196|ST_1|CODE_09016|SX_M|RISK_3|AGE_28|SES_1|SCO_2|CD4_2|DRUG_1|MET_NA|APP_0|RES_1|REC_0|VEN_0|CL_1305|NAT_mex|2022-10-04",
        "ST":"ST_1",
        "RISK":"RISK_3",
        "MET":"MET_NA",
        "NAT":"NAT_mex"
      }
    },
    {
      "id":"ID_CEC-22-9248|ST_1|CODE_09016|SX_M|RISK_3|AGE_29|SES_1|SCO_2|CD4_2|DRUG_1|MET_NA|APP_0|RES_1|REC_1|VEN_0|CL_1305|NAT_mex|2022-10-07",
      "cluster":981,
      "patient_attributes":{
        "ehars_uid":"ID_CEC-22-9248|ST_1|CODE_09016|SX_M|RISK_3|AGE_29|SES_1|SCO_2|CD4_2|DRUG_1|MET_NA|APP_0|RES_1|REC_1|VEN_0|CL_1305|NAT_mex|2022-10-07",
        "ST":"ST_1",
        "RISK":"RISK_3",
        "MET":"MET_NA",
        "NAT":"NAT_mex"
      }
    },
    {
      "id":"ID_CEC-22-9254|ST_1|CODE_09016|SX_M|RISK_3|AGE_27|SES_2|SCO_3|CD4_1|DRUG_1|MET_NA|APP_1|RES_1|REC_0|VEN_0|CL_1254|NAT_mex|2022-10-10",
      "cluster":982,
      "patient_attributes":{
        "ehars_uid":"ID_CEC-22-9254|ST_1|CODE_09016|SX_M|RISK_3|AGE_27|SES_2|SCO_3|CD4_1|DRUG_1|MET_NA|APP_1|RES_1|REC_0|VEN_0|CL_1254|NAT_mex|2022-10-10",
        "ST":"ST_1",
        "RISK":"RISK_3",
        "MET":"MET_NA",
        "NAT":"NAT_mex"
      }
    },
    {
      "id":"ID_CEC-22-9306|ST_1|CODE_09016|SX_M|RISK_3|AGE_31|SES_2|SCO_3|CD4_2|DRUG_1|MET_NA|APP_1|RES_1|REC_0|VEN_1|CL_1254|NAT_mex|2022-10-14",
      "cluster":982,
      "patient_attributes":{
        "ehars_uid":"ID_CEC-22-9306|ST_1|CODE_09016|SX_M|RISK_3|AGE_31|SES_2|SCO_3|CD4_2|DRUG_1|MET_NA|APP_1|RES_1|REC_0|VEN_1|CL_1254|NAT_mex|2022-10-14",
        "ST":"ST_1",
        "RISK":"RISK_3",
        "MET":"MET_NA",
        "NAT":"NAT_mex"
      }
    },
    {
      "id":"ID_CEC-22-9382|ST_1|CODE_09007|SX_F|RISK_1|AGE_36|SES_1|SCO_1|CD4_2|DRUG_1|MET_NA|APP_0|RES_1|REC_0|VEN_0|CL_1307|NAT_mex|2022-10-21",
      "cluster":983,
      "patient_attributes":{
        "ehars_uid":"ID_CEC-22-9382|ST_1|CODE_09007|SX_F|RISK_1|AGE_36|SES_1|SCO_1|CD4_2|DRUG_1|MET_NA|APP_0|RES_1|REC_0|VEN_0|CL_1307|NAT_mex|2022-10-21",
        "ST":"ST_1",
        "RISK":"RISK_1",
        "MET":"MET_NA",
        "NAT":"NAT_mex"
      }
    },
    {
      "id":"ID_CEC-22-9384|ST_1|CODE_09007|SX_M|RISK_2|AGE_37|SES_2|SCO_1|CD4_1|DRUG_0|MET_NA|APP_0|RES_1|REC_0|VEN_0|CL_1307|NAT_mex|2022-10-21",
      "cluster":983,
      "patient_attributes":{
        "ehars_uid":"ID_CEC-22-9384|ST_1|CODE_09007|SX_M|RISK_2|AGE_37|SES_2|SCO_1|CD4_1|DRUG_0|MET_NA|APP_0|RES_1|REC_0|VEN_0|CL_1307|NAT_mex|2022-10-21",
        "ST":"ST_1",
        "RISK":"RISK_2",
        "MET":"MET_NA",
        "NAT":"NAT_mex"
      }
    },
    {
      "id":"ID_CEC-22-9390|ST_2|CODE_15024|SX_F|RISK_1|AGE_36|SES_1|SCO_2|CD4_2|DRUG_0|MET_NA|APP_0|RES_1|REC_0|VEN_0|CL_1308|NAT_mex|2022-10-24",
      "cluster":984,
      "patient_attributes":{
        "ehars_uid":"ID_CEC-22-9390|ST_2|CODE_15024|SX_F|RISK_1|AGE_36|SES_1|SCO_2|CD4_2|DRUG_0|MET_NA|APP_0|RES_1|REC_0|VEN_0|CL_1308|NAT_mex|2022-10-24",
        "ST":"ST_2",
        "RISK":"RISK_1",
        "MET":"MET_NA",
        "NAT":"NAT_mex"
      }
    },
    {
      "id":"ID_CEC-22-9392|ST_2|CODE_15121|SX_M|RISK_2|AGE_36|SES_1|SCO_1|CD4_2|DRUG_1|MET_NA|APP_0|RES_1|REC_0|VEN_0|CL_1308|NAT_mex|2022-10-24",
      "cluster":984,
      "patient_attributes":{
        "ehars_uid":"ID_CEC-22-9392|ST_2|CODE_15121|SX_M|RISK_2|AGE_36|SES_1|SCO_1|CD4_2|DRUG_1|MET_NA|APP_0|RES_1|REC_0|VEN_0|CL_1308|NAT_mex|2022-10-24",
        "ST":"ST_2",
        "RISK":"RISK_2",
        "MET":"MET_NA",
        "NAT":"NAT_mex"
      }
    },
    {
      "id":"ID_CEC-22-9432|ST_1|CODE_09015|SX_M|RISK_NA|AGE_30|SES_NA|SCO_NA|CD4_1|DRUG_NA|MET_NA|APP_NA|RES_1|REC_0|VEN_NA|CL_NA|NAT_NA|2022-10-27",
      "cluster":985,
      "patient_attributes":{
        "ehars_uid":"ID_CEC-22-9432|ST_1|CODE_09015|SX_M|RISK_NA|AGE_30|SES_NA|SCO_NA|CD4_1|DRUG_NA|MET_NA|APP_NA|RES_1|REC_0|VEN_NA|CL_NA|NAT_NA|2022-10-27",
        "ST":"ST_1",
        "RISK":"RISK_NA",
        "MET":"MET_NA",
        "NAT":"NAT_NA"
      }
    },
    {
      "id":"ID_CEC-22-9433|ST_2|CODE_15108|SX_F|RISK_NA|AGE_35|SES_NA|SCO_NA|CD4_2|DRUG_NA|MET_NA|APP_NA|RES_2|REC_0|VEN_NA|CL_NA|NAT_NA|2022-10-27",
      "cluster":985,
      "patient_attributes":{
        "ehars_uid":"ID_CEC-22-9433|ST_2|CODE_15108|SX_F|RISK_NA|AGE_35|SES_NA|SCO_NA|CD4_2|DRUG_NA|MET_NA|APP_NA|RES_2|REC_0|VEN_NA|CL_NA|NAT_NA|2022-10-27",
        "ST":"ST_2",
        "RISK":"RISK_NA",
        "MET":"MET_NA",
        "NAT":"NAT_NA"
      }
    },
    {
      "id":"ID_CEC-22-9588|ST_1|CODE_09010|SX_M|RISK_3|AGE_33|SES_2|SCO_2|CD4_1|DRUG_0|MET_NA|APP_0|RES_1|REC_0|VEN_0|CL_1312|NAT_mex|2022-11-15",
      "cluster":986,
      "patient_attributes":{
        "ehars_uid":"ID_CEC-22-9588|ST_1|CODE_09010|SX_M|RISK_3|AGE_33|SES_2|SCO_2|CD4_1|DRUG_0|MET_NA|APP_0|RES_1|REC_0|VEN_0|CL_1312|NAT_mex|2022-11-15",
        "ST":"ST_1",
        "RISK":"RISK_3",
        "MET":"MET_NA",
        "NAT":"NAT_mex"
      }
    },
    {
      "id":"ID_CEC-22-9635|ST_1|CODE_09010|SX_M|RISK_3|AGE_33|SES_2|SCO_2|CD4_2|DRUG_0|MET_NA|APP_1|RES_1|REC_0|VEN_0|CL_1312|NAT_mex|2022-11-22",
      "cluster":986,
      "patient_attributes":{
        "ehars_uid":"ID_CEC-22-9635|ST_1|CODE_09010|SX_M|RISK_3|AGE_33|SES_2|SCO_2|CD4_2|DRUG_0|MET_NA|APP_1|RES_1|REC_0|VEN_0|CL_1312|NAT_mex|2022-11-22",
        "ST":"ST_1",
        "RISK":"RISK_3",
        "MET":"MET_NA",
        "NAT":"NAT_mex"
      }
    },
    {
      "id":"ID_CEC-22-9840|ST_2|CODE_15099|SX_M|RISK_3|AGE_30|SES_1|SCO_2|CD4_2|DRUG_0|MET_NA|APP_0|RES_2|REC_0|VEN_0|CL_1313|NAT_mex|2022-12-12",
      "cluster":987,
      "patient_attributes":{
        "ehars_uid":"ID_CEC-22-9840|ST_2|CODE_15099|SX_M|RISK_3|AGE_30|SES_1|SCO_2|CD4_2|DRUG_0|MET_NA|APP_0|RES_2|REC_0|VEN_0|CL_1313|NAT_mex|2022-12-12",
        "ST":"ST_2",
        "RISK":"RISK_3",
        "MET":"MET_NA",
        "NAT":"NAT_mex"
      }
    },
    {
      "id":"ID_CEC-22-9643|ST_2|CODE_15100|SX_M|RISK_3|AGE_49|SES_2|SCO_2|CD4_3|DRUG_1|MET_NA|APP_1|RES_1|REC_0|VEN_0|CL_1313|NAT_mex|2022-11-22",
      "cluster":987,
      "patient_attributes":{
        "ehars_uid":"ID_CEC-22-9643|ST_2|CODE_15100|SX_M|RISK_3|AGE_49|SES_2|SCO_2|CD4_3|DRUG_1|MET_NA|APP_1|RES_1|REC_0|VEN_0|CL_1313|NAT_mex|2022-11-22",
        "ST":"ST_2",
        "RISK":"RISK_3",
        "MET":"MET_NA",
        "NAT":"NAT_mex"
      }
    },
    {
      "id":"ID_CEC-22-9666|ST_1|CODE_09007|SX_M|RISK_3|AGE_22|SES_1|SCO_2|CD4_1|DRUG_0|MET_NA|APP_0|RES_1|REC_0|VEN_0|CL_1314|NAT_mex|2022-11-24",
      "cluster":988,
      "patient_attributes":{
        "ehars_uid":"ID_CEC-22-9666|ST_1|CODE_09007|SX_M|RISK_3|AGE_22|SES_1|SCO_2|CD4_1|DRUG_0|MET_NA|APP_0|RES_1|REC_0|VEN_0|CL_1314|NAT_mex|2022-11-24",
        "ST":"ST_1",
        "RISK":"RISK_3",
        "MET":"MET_NA",
        "NAT":"NAT_mex"
      }
    },
    {
      "id":"ID_CEC-22-9831|ST_1|CODE_09011|SX_M|RISK_NA|AGE_25|SES_NA|SCO_NA|CD4_1|DRUG_NA|MET_NA|APP_NA|RES_1|REC_0|VEN_NA|CL_1314|NAT_NA|2022-12-09",
      "cluster":988,
      "patient_attributes":{
        "ehars_uid":"ID_CEC-22-9831|ST_1|CODE_09011|SX_M|RISK_NA|AGE_25|SES_NA|SCO_NA|CD4_1|DRUG_NA|MET_NA|APP_NA|RES_1|REC_0|VEN_NA|CL_1314|NAT_NA|2022-12-09",
        "ST":"ST_1",
        "RISK":"RISK_NA",
        "MET":"MET_NA",
        "NAT":"NAT_NA"
      }
    },
    {
      "id":"ID_CEC-22-9678|ST_2|CODE_15104|SX_M|RISK_3|AGE_23|SES_1|SCO_2|CD4_1|DRUG_0|MET_NA|APP_0|RES_1|REC_0|VEN_0|CL_1315|NAT_mex|2022-11-25",
      "cluster":989,
      "patient_attributes":{
        "ehars_uid":"ID_CEC-22-9678|ST_2|CODE_15104|SX_M|RISK_3|AGE_23|SES_1|SCO_2|CD4_1|DRUG_0|MET_NA|APP_0|RES_1|REC_0|VEN_0|CL_1315|NAT_mex|2022-11-25",
        "ST":"ST_2",
        "RISK":"RISK_3",
        "MET":"MET_NA",
        "NAT":"NAT_mex"
      }
    },
    {
      "id":"ID_CEC-22-9791|ST_2|CODE_15104|SX_M|RISK_3|AGE_19|SES_2|SCO_1|CD4_2|DRUG_0|MET_NA|APP_0|RES_1|REC_0|VEN_0|CL_1315|NAT_mex|2022-12-07",
      "cluster":989,
      "patient_attributes":{
        "ehars_uid":"ID_CEC-22-9791|ST_2|CODE_15104|SX_M|RISK_3|AGE_19|SES_2|SCO_1|CD4_2|DRUG_0|MET_NA|APP_0|RES_1|REC_0|VEN_0|CL_1315|NAT_mex|2022-12-07",
        "ST":"ST_2",
        "RISK":"RISK_3",
        "MET":"MET_NA",
        "NAT":"NAT_mex"
      }
    },
    {
      "id":"ID_CEC-22-9732|ST_2|CODE_15060|SX_M|RISK_3|AGE_31|SES_2|SCO_2|CD4_2|DRUG_0|MET_NA|APP_1|RES_1|REC_0|VEN_0|CL_1317|NAT_mex|2022-12-01",
      "cluster":990,
      "patient_attributes":{
        "ehars_uid":"ID_CEC-22-9732|ST_2|CODE_15060|SX_M|RISK_3|AGE_31|SES_2|SCO_2|CD4_2|DRUG_0|MET_NA|APP_1|RES_1|REC_0|VEN_0|CL_1317|NAT_mex|2022-12-01",
        "ST":"ST_2",
        "RISK":"RISK_3",
        "MET":"MET_NA",
        "NAT":"NAT_mex"
      }
    },
    {
      "id":"ID_CEC-22-9735|ST_2|CODE_15013|SX_M|RISK_3|AGE_19|SES_1|SCO_2|CD4_2|DRUG_1|MET_NA|APP_0|RES_1|REC_0|VEN_0|CL_1317|NAT_mex|2022-12-01",
      "cluster":990,
      "patient_attributes":{
        "ehars_uid":"ID_CEC-22-9735|ST_2|CODE_15013|SX_M|RISK_3|AGE_19|SES_1|SCO_2|CD4_2|DRUG_1|MET_NA|APP_0|RES_1|REC_0|VEN_0|CL_1317|NAT_mex|2022-12-01",
        "ST":"ST_2",
        "RISK":"RISK_3",
        "MET":"MET_NA",
        "NAT":"NAT_mex"
      }
    }
  ],
  "Edges":[
    {
      "source":1804,
      "target":1805,
      "directed":false,
      "length":0.00956525,
      "support":0.0,
      "removed":false,
      "sequences":[
        "ID_CEC-19-0002|ST_1|CODE_09015|SX_M|RISK_NA|AGE_35|SES_NA|SCO_NA|CD4_2|DRUG_NA|MET_NA|APP_NA|RES_1|REC_0|VEN_NA|CL_534|NAT_NA|2019-07-17",
        "ID_CEC-22-7757|ST_1|CODE_09005|SX_M|RISK_3|AGE_34|SES_1|SCO_2|CD4_1|DRUG_1|MET_NA|APP_1|RES_1|REC_0|VEN_1|CL_534|NAT_mex|2022-05-31"
      ],
      "attributes":[
        "BULK"
      ]
    },
    {
      "source":1807,
      "target":1808,
      "directed":false,
      "length":0.00246721,
      "support":0.0,
      "removed":false,
      "sequences":[
        "ID_CEC-19-0005|ST_2|CODE_15099|SX_M|RISK_NA|AGE_22|SES_NA|SCO_NA|CD4_3|DRUG_NA|MET_NA|APP_NA|RES_2|REC_0|VEN_NA|CL_377|NAT_NA|2019-07-17",
        "ID_CEC-21-2513|ST_2|CODE_15013|SX_M|RISK_3|AGE_25|SES_2|SCO_2|CD4_1|DRUG_0|MET_NA|APP_1|RES_2|REC_0|VEN_0|CL_377|NAT_mex|2021-01-29"
      ],
      "attributes":[
        "BULK"
      ]
    },
    {
      "source":1807,
      "target":1809,
      "directed":false,
      "length":0.0124528,
      "support":0.0,
      "removed":false,
      "sequences":[
        "ID_CEC-19-0005|ST_2|CODE_15099|SX_M|RISK_NA|AGE_22|SES_NA|SCO_NA|CD4_3|DRUG_NA|MET_NA|APP_NA|RES_2|REC_0|VEN_NA|CL_377|NAT_NA|2019-07-17",
        "ID_CEC-21-3460|ST_2|CODE_15057|SX_M|RISK_3|AGE_24|SES_2|SCO_3|CD4_2|DRUG_1|MET_NA|APP_0|RES_1|REC_0|VEN_1|CL_377|NAT_mex|2021-04-27"
      ],
      "attributes":[
        "BULK"
      ]
    },
    {
      "source":2368,
      "target":2369,
      "directed":false,
      "length":0.011719,
      "support":0.0,
      "removed":false,
      "sequences":[
        "ID_CEC-19-0006|ST_1|CODE_09016|SX_M|RISK_NA|AGE_48|SES_NA|SCO_NA|CD4_2|DRUG_NA|MET_NA|APP_NA|RES_1|REC_0|VEN_NA|CL_141|NAT_NA|2019-07-17",
        "ID_CEC-19-0347|ST_2|CODE_15057|SX_M|RISK_NA|AGE_23|SES_NA|SCO_NA|CD4_1|DRUG_NA|MET_NA|APP_NA|RES_1|REC_0|VEN_NA|CL_141|NAT_NA|2019-09-20"
      ],
      "attributes":[
        "BULK"
      ]
    },
    {
      "source":2370,
      "target":2371,
      "directed":false,
      "length":0.00317425,
      "support":0.0,
      "removed":false,
      "sequences":[
        "ID_CEC-19-0011|ST_1|CODE_09015|SX_M|RISK_2|AGE_30|SES_2|SCO_2|CD4_1|DRUG_0|MET_NA|APP_1|RES_1|REC_0|VEN_0|CL_251|NAT_mex|2019-07-17",
        "ID_CEC-20-2214|ST_2|CODE_15033|SX_M|RISK_3|AGE_23|SES_2|SCO_2|CD4_1|DRUG_1|MET_NA|APP_0|RES_1|REC_0|VEN_0|CL_251|NAT_mex|2020-12-07"
      ],
      "attributes":[
        "BULK"
      ]
    },
    {
      "source":2372,
      "target":2373,
      "directed":false,
      "length":0.00530256,
      "support":0.0,
      "removed":false,
      "sequences":[
        "ID_CEC-19-0022|ST_1|CODE_09010|SX_M|RISK_NA|AGE_57|SES_NA|SCO_NA|CD4_2|DRUG_NA|MET_NA|APP_NA|RES_1|REC_0|VEN_NA|CL_312|NAT_NA|2019-07-19",
        "ID_CEC-20-1289|ST_2|CODE_15058|SX_M|RISK_2|AGE_58|SES_2|SCO_2|CD4_1|DRUG_NA|MET_NA|APP_0|RES_1|REC_0|VEN_0|CL_312|NAT_mex|2020-08-27"
      ],
      "attributes":[
        "BULK"
      ]
    },
    {
      "source":2374,
      "target":2375,
      "directed":false,
      "length":0.00424005,
      "support":0.0,
      "removed":false,
      "sequences":[
        "ID_CEC-19-0023|ST_1|CODE_09005|SX_M|RISK_NA|AGE_26|SES_NA|SCO_NA|CD4_3|DRUG_NA|MET_NA|APP_NA|RES_1|REC_0|VEN_NA|CL_700|NAT_NA|2019-07-19",
        "ID_CEC-21-4303|ST_1|CODE_09011|SX_M|RISK_3|AGE_29|SES_1|SCO_2|CD4_1|DRUG_1|MET_NA|APP_1|RES_1|REC_0|VEN_0|CL_700|NAT_mex|2021-07-13"
      ],
      "attributes":[
        "BULK"
      ]
    },
    {
      "source":2376,
      "target":2377,
      "directed":false,
      "length":0.00317241,
      "support":0.0,
      "removed":false,
      "sequences":[
        "ID_CEC-19-0024|ST_1|CODE_09003|SX_M|RISK_NA|AGE_31|SES_NA|SCO_NA|CD4_2|DRUG_NA|MET_NA|APP_NA|RES_1|REC_0|VEN_NA|CL_701|NAT_NA|2019-07-19",
        "ID_CEC-21-5314|ST_1|CODE_09005|SX_M|RISK_3|AGE_32|SES_1|SCO_3|CD4_1|DRUG_1|MET_NA|APP_1|RES_1|REC_0|VEN_0|CL_701|NAT_mex|2021-10-22"
      ],
      "attributes":[
        "BULK"
      ]
    },
    {
      "source":2378,
      "target":2379,
      "directed":false,
      "length":0.00672678,
      "support":0.0,
      "removed":false,
      "sequences":[
        "ID_CEC-19-0025|ST_1|CODE_09005|SX_M|RISK_NA|AGE_43|SES_NA|SCO_NA|CD4_3|DRUG_NA|MET_NA|APP_NA|RES_1|REC_1|VEN_NA|CL_702|NAT_NA|2019-07-19",
        "ID_CEC-22-7816|ST_1|CODE_09010|SX_M|RISK_3|AGE_32|SES_2|SCO_2|CD4_2|DRUG_1|MET_NA|APP_1|RES_1|REC_0|VEN_1|CL_702|NAT_mex|2022-06-03"
      ],
      "attributes":[
        "BULK"
      ]
    },
    {
      "source":2380,
      "target":2381,
      "directed":false,
      "length":0.00387945,
      "support":0.0,
      "removed":false,
      "sequences":[
        "ID_CEC-19-0027|ST_2|CODE_15013|SX_M|RISK_3|AGE_28|SES_1|SCO_3|CD4_1|DRUG_NA|MET_NA|APP_1|RES_1|REC_0|VEN_NA|CL_269|NAT_mex|2019-07-19",
        "ID_CEC-19-0829|ST_2|CODE_15013|SX_M|RISK_NA|AGE_23|SES_NA|SCO_NA|CD4_1|DRUG_NA|MET_NA|APP_NA|RES_1|REC_0|VEN_NA|CL_269|NAT_NA|2019-11-15"
      ],
      "attributes":[
        "BULK"
      ]
    },
    {
      "source":796,
      "target":797,
      "directed":false,
      "length":0.00600938,
      "support":0.0,
      "removed":false,
      "sequences":[
        "ID_CEC-19-0030|ST_1|CODE_09005|SX_M|RISK_3|AGE_30|SES_2|SCO_3|CD4_3|DRUG_0|MET_NA|APP_1|RES_1|REC_0|VEN_1|CL_290|NAT_mex|2019-07-24",
        "ID_CEC-20-1486|ST_1|CODE_07106|SX_M|RISK_3|AGE_19|SES_1|SCO_2|CD4_2|DRUG_1|MET_NA|APP_0|RES_1|REC_0|VEN_1|CL_290|NAT_mex|2020-09-21"
      ],
      "attributes":[
        "BULK"
      ]
    },
    {
      "source":796,
      "target":798,
      "directed":false,
      "length":0.0135478,
      "support":0.0,
      "removed":false,
      "sequences":[
        "ID_CEC-19-0030|ST_1|CODE_09005|SX_M|RISK_3|AGE_30|SES_2|SCO_3|CD4_3|DRUG_0|MET_NA|APP_1|RES_1|REC_0|VEN_1|CL_290|NAT_mex|2019-07-24",
        "ID_CEC-20-1768|ST_1|CODE_09015|SX_M|RISK_3|AGE_18|SES_2|SCO_2|CD4_1|DRUG_0|MET_NA|APP_0|RES_1|REC_0|VEN_0|CL_290|NAT_mex|2020-10-20"
      ],
      "attributes":[
        "BULK"
      ]
    },
    {
      "source":796,
      "target":792,
      "directed":false,
      "length":0.00565337,
      "support":0.0,
      "removed":false,
      "sequences":[
        "ID_CEC-19-0030|ST_1|CODE_09005|SX_M|RISK_3|AGE_30|SES_2|SCO_3|CD4_3|DRUG_0|MET_NA|APP_1|RES_1|REC_0|VEN_1|CL_290|NAT_mex|2019-07-24",
        "ID_CEC-21-3136|ST_2|CODE_15033|SX_M|RISK_3|AGE_23|SES_2|SCO_3|CD4_2|DRUG_1|MET_NA|APP_1|RES_1|REC_0|VEN_0|CL_290|NAT_mex|2021-03-30"
      ],
      "attributes":[
        "BULK"
      ]
    },
    {
      "source":796,
      "target":793,
      "directed":false,
      "length":0.0052998,
      "support":0.0,
      "removed":false,
      "sequences":[
        "ID_CEC-19-0030|ST_1|CODE_09005|SX_M|RISK_3|AGE_30|SES_2|SCO_3|CD4_3|DRUG_0|MET_NA|APP_1|RES_1|REC_0|VEN_1|CL_290|NAT_mex|2019-07-24",
        "ID_CEC-21-4180|ST_2|CODE_15033|SX_M|RISK_3|AGE_23|SES_1|SCO_3|CD4_2|DRUG_1|MET_NA|APP_1|RES_1|REC_0|VEN_0|CL_290|NAT_mex|2021-07-02"
      ],
      "attributes":[
        "BULK"
      ]
    },
    {
      "source":796,
      "target":794,
      "directed":false,
      "length":0.00529716,
      "support":0.0,
      "removed":false,
      "sequences":[
        "ID_CEC-19-0030|ST_1|CODE_09005|SX_M|RISK_3|AGE_30|SES_2|SCO_3|CD4_3|DRUG_0|MET_NA|APP_1|RES_1|REC_0|VEN_1|CL_290|NAT_mex|2019-07-24",
        "ID_CEC-22-7827|ST_2|CODE_15058|SX_M|RISK_3|AGE_26|SES_2|SCO_3|CD4_3|DRUG_1|MET_NA|APP_1|RES_5|REC_0|VEN_0|CL_290|NAT_mex|2022-06-03"
      ],
      "attributes":[
        "BULK"
      ]
    },
    {
      "source":796,
      "target":795,
      "directed":false,
      "length":0.0102858,
      "support":0.0,
      "removed":false,
      "sequences":[
        "ID_CEC-19-0030|ST_1|CODE_09005|SX_M|RISK_3|AGE_30|SES_2|SCO_3|CD4_3|DRUG_0|MET_NA|APP_1|RES_1|REC_0|VEN_1|CL_290|NAT_mex|2019-07-24",
        "ID_CEC-22-9705|ST_1|CODE_09007|SX_M|RISK_3|AGE_25|SES_2|SCO_3|CD4_2|DRUG_1|MET_NA|APP_0|RES_1|REC_0|VEN_0|CL_290|NAT_mex|2022-11-28"
      ],
      "attributes":[
        "BULK"
      ]
    },
    {
      "source":968,
      "target":969,
      "directed":false,
      "length":0.000704394,
      "support":0.0,
      "removed":false,
      "sequences":[
        "ID_CEC-19-0033|ST_1|CODE_09010|SX_M|RISK_NA|AGE_36|SES_NA|SCO_NA|CD4_NA|DRUG_NA|MET_NA|APP_NA|RES_1|REC_0|VEN_NA|CL_82|NAT_NA|2019-07-24",
        "ID_CEC-19-0890|ST_1|CODE_09016|SX_M|RISK_NA|AGE_29|SES_NA|SCO_NA|CD4_2|DRUG_NA|MET_NA|APP_NA|RES_1|REC_0|VEN_NA|CL_82|NAT_NA|2019-11-22"
      ],
      "attributes":[
        "BULK"
      ]
    },
    {
      "source":968,
      "target":970,
      "directed":false,
      "length":0.00388357,
      "support":0.0,
      "removed":false,
      "sequences":[
        "ID_CEC-19-0033|ST_1|CODE_09010|SX_M|RISK_NA|AGE_36|SES_NA|SCO_NA|CD4_NA|DRUG_NA|MET_NA|APP_NA|RES_1|REC_0|VEN_NA|CL_82|NAT_NA|2019-07-24",
        "ID_CEC-19-0984|ST_1|CODE_09002|SX_M|RISK_NA|AGE_41|SES_NA|SCO_NA|CD4_3|DRUG_NA|MET_NA|APP_NA|RES_1|REC_NA|VEN_NA|CL_82|NAT_NA|2019-12-04"
      ],
      "attributes":[
        "BULK"
      ]
    },
    {
      "source":968,
      "target":967,
      "directed":false,
      "length":0.0120854,
      "support":0.0,
      "removed":false,
      "sequences":[
        "ID_CEC-19-0033|ST_1|CODE_09010|SX_M|RISK_NA|AGE_36|SES_NA|SCO_NA|CD4_NA|DRUG_NA|MET_NA|APP_NA|RES_1|REC_0|VEN_NA|CL_82|NAT_NA|2019-07-24",
        "ID_CEC-21-4755|ST_1|CODE_09007|SX_M|RISK_3|AGE_39|SES_2|SCO_3|CD4_1|DRUG_0|MET_NA|APP_0|RES_1|REC_0|VEN_NA|CL_82|NAT_mex|2021-09-01"
      ],
      "attributes":[
        "BULK"
      ]
    },
    {
      "source":968,
      "target":971,
      "directed":false,
      "length":0.0120849,
      "support":0.0,
      "removed":false,
      "sequences":[
        "ID_CEC-19-0033|ST_1|CODE_09010|SX_M|RISK_NA|AGE_36|SES_NA|SCO_NA|CD4_NA|DRUG_NA|MET_NA|APP_NA|RES_1|REC_0|VEN_NA|CL_82|NAT_NA|2019-07-24",
        "ID_CEC-22-8738|ST_1|CODE_09015|SX_M|RISK_3|AGE_27|SES_2|SCO_3|CD4_1|DRUG_1|MET_NA|APP_0|RES_1|REC_0|VEN_0|CL_82|NAT_mex|2022-08-24"
      ],
      "attributes":[
        "BULK"
      ]
    },
    {
      "source":968,
      "target":972,
      "directed":false,
      "length":0.00958532,
      "support":0.0,
      "removed":false,
      "sequences":[
        "ID_CEC-19-0033|ST_1|CODE_09010|SX_M|RISK_NA|AGE_36|SES_NA|SCO_NA|CD4_NA|DRUG_NA|MET_NA|APP_NA|RES_1|REC_0|VEN_NA|CL_82|NAT_NA|2019-07-24",
        "ID_CEC-22-9057|ST_1|CODE_09015|SX_M|RISK_3|AGE_34|SES_1|SCO_2|CD4_2|DRUG_1|MET_NA|APP_1|RES_1|REC_0|VEN_0|CL_82|NAT_mex|2022-09-23"
      ],
      "attributes":[
        "BULK"
      ]
    },
    {
      "source":152,
      "target":153,
      "directed":false,
      "length":0.00708382,
      "support":0.0,
      "removed":false,
      "sequences":[
        "ID_CEC-19-0036|ST_1|CODE_09003|SX_M|RISK_NA|AGE_18|SES_NA|SCO_NA|CD4_3|DRUG_NA|MET_NA|APP_NA|RES_2|REC_0|VEN_NA|CL_19|NAT_NA|2019-07-24",
        "ID_CEC-19-0856|ST_1|CODE_09013|SX_M|RISK_NA|AGE_23|SES_NA|SCO_NA|CD4_2|DRUG_NA|MET_NA|APP_NA|RES_2|REC_1|VEN_NA|CL_19|NAT_NA|2019-11-20"
      ],
      "attributes":[
        "BULK"
      ]
    },
    {
      "source":152,
      "target":154,
      "directed":false,
      "length":0.00815419,
      "support":0.0,
      "removed":false,
      "sequences":[
        "ID_CEC-19-0036|ST_1|CODE_09003|SX_M|RISK_NA|AGE_18|SES_NA|SCO_NA|CD4_3|DRUG_NA|MET_NA|APP_NA|RES_2|REC_0|VEN_NA|CL_19|NAT_NA|2019-07-24",
        "ID_CEC-20-0898|ST_1|CODE_09003|SX_M|RISK_3|AGE_29|SES_2|SCO_3|CD4_1|DRUG_1|MET_NA|APP_1|RES_2|REC_0|VEN_0|CL_19|NAT_mex|2020-07-10"
      ],
      "attributes":[
        "BULK"
      ]
    },
    {
      "source":152,
      "target":155,
      "directed":false,
      "length":0.0135261,
      "support":0.0,
      "removed":false,
      "sequences":[
        "ID_CEC-19-0036|ST_1|CODE_09003|SX_M|RISK_NA|AGE_18|SES_NA|SCO_NA|CD4_3|DRUG_NA|MET_NA|APP_NA|RES_2|REC_0|VEN_NA|CL_19|NAT_NA|2019-07-24",
        "ID_CEC-20-1430|ST_1|CODE_09015|SX_M|RISK_3|AGE_41|SES_2|SCO_2|CD4_1|DRUG_1|MET_1|APP_1|RES_2|REC_0|VEN_0|CL_19|NAT_mex|2020-09-14"
      ],
      "attributes":[
        "BULK"
      ]
    },
    {
      "source":152,
      "target":156,
      "directed":false,
      "length":0.00779599,
      "support":0.0,
      "removed":false,
      "sequences":[
        "ID_CEC-19-0036|ST_1|CODE_09003|SX_M|RISK_NA|AGE_18|SES_NA|SCO_NA|CD4_3|DRUG_NA|MET_NA|APP_NA|RES_2|REC_0|VEN_NA|CL_19|NAT_NA|2019-07-24",
        "ID_CEC-20-1714|ST_1|CODE_09003|SX_M|RISK_3|AGE_28|SES_1|SCO_3|CD4_1|DRUG_0|MET_NA|APP_1|RES_2|REC_0|VEN_0|CL_19|NAT_mex|2020-10-15"
      ],
      "attributes":[
        "BULK"
      ]
    },
    {
      "source":152,
      "target":157,
      "directed":false,
      "length":0.00459374,
      "support":0.0,
      "removed":false,
      "sequences":[
        "ID_CEC-19-0036|ST_1|CODE_09003|SX_M|RISK_NA|AGE_18|SES_NA|SCO_NA|CD4_3|DRUG_NA|MET_NA|APP_NA|RES_2|REC_0|VEN_NA|CL_19|NAT_NA|2019-07-24",
        "ID_CEC-20-1786|ST_1|CODE_09007|SX_M|RISK_3|AGE_29|SES_2|SCO_NA|CD4_1|DRUG_0|MET_NA|APP_0|RES_2|REC_0|VEN_0|CL_19|NAT_mex|2020-10-21"
      ],
      "attributes":[
        "BULK"
      ]
    },
    {
      "source":152,
      "target":159,
      "directed":false,
      "length":0.00886739,
      "support":0.0,
      "removed":false,
      "sequences":[
        "ID_CEC-19-0036|ST_1|CODE_09003|SX_M|RISK_NA|AGE_18|SES_NA|SCO_NA|CD4_3|DRUG_NA|MET_NA|APP_NA|RES_2|REC_0|VEN_NA|CL_19|NAT_NA|2019-07-24",
        "ID_CEC-21-3823|ST_1|CODE_09003|SX_M|RISK_3|AGE_27|SES_2|SCO_2|CD4_3|DRUG_1|MET_NA|APP_1|RES_2|REC_0|VEN_1|CL_19|NAT_mex|2021-05-31"
      ],
      "attributes":[
        "BULK"
      ]
    },
    {
      "source":152,
      "target":161,
      "directed":false,
      "length":0.00886251,
      "support":0.0,
      "removed":false,
      "sequences":[
        "ID_CEC-19-0036|ST_1|CODE_09003|SX_M|RISK_NA|AGE_18|SES_NA|SCO_NA|CD4_3|DRUG_NA|MET_NA|APP_NA|RES_2|REC_0|VEN_NA|CL_19|NAT_NA|2019-07-24",
        "ID_CEC-21-4987|ST_1|CODE_09003|SX_M|RISK_3|AGE_26|SES_2|SCO_2|CD4_3|DRUG_1|MET_NA|APP_1|RES_2|REC_0|VEN_0|CL_19|NAT_mex|2021-09-27"
      ],
      "attributes":[
        "BULK"
      ]
    },
    {
      "source":152,
      "target":164,
      "directed":false,
      "length":0.0135246,
      "support":0.0,
      "removed":false,
      "sequences":[
        "ID_CEC-19-0036|ST_1|CODE_09003|SX_M|RISK_NA|AGE_18|SES_NA|SCO_NA|CD4_3|DRUG_NA|MET_NA|APP_NA|RES_2|REC_0|VEN_NA|CL_19|NAT_NA|2019-07-24",
        "ID_CEC-21-5370|ST_1|CODE_09003|SX_M|RISK_3|AGE_26|SES_2|SCO_2|CD4_1|DRUG_1|MET_NA|APP_1|RES_2|REC_0|VEN_0|CL_19|NAT_mex|2021-10-27"
      ],
      "attributes":[
        "BULK"
      ]
    },
    {
      "source":152,
      "target":166,
      "directed":false,
      "length":0.0131553,
      "support":0.0,
      "removed":false,
      "sequences":[
        "ID_CEC-19-0036|ST_1|CODE_09003|SX_M|RISK_NA|AGE_18|SES_NA|SCO_NA|CD4_3|DRUG_NA|MET_NA|APP_NA|RES_2|REC_0|VEN_NA|CL_19|NAT_NA|2019-07-24",
        "ID_CEC-22-6620|ST_1|CODE_09008|SX_M|RISK_3|AGE_29|SES_2|SCO_3|CD4_1|DRUG_0|MET_NA|APP_1|RES_2|REC_0|VEN_0|CL_19|NAT_mex|2022-02-28"
      ],
      "attributes":[
        "BULK"
      ]
    },
    {
      "source":152,
      "target":168,
      "directed":false,
      "length":0.00993312,
      "support":0.0,
      "removed":false,
      "sequences":[
        "ID_CEC-19-0036|ST_1|CODE_09003|SX_M|RISK_NA|AGE_18|SES_NA|SCO_NA|CD4_3|DRUG_NA|MET_NA|APP_NA|RES_2|REC_0|VEN_NA|CL_19|NAT_NA|2019-07-24",
        "ID_CEC-22-7100|ST_1|CODE_09003|SX_M|RISK_3|AGE_34|SES_1|SCO_3|CD4_2|DRUG_1|MET_NA|APP_1|RES_2|REC_0|VEN_1|CL_19|NAT_mex|2022-04-07"
      ],
      "attributes":[
        "BULK"
      ]
    },
    {
      "source":152,
      "target":169,
      "directed":false,
      "length":0.00815013,
      "support":0.0,
      "removed":false,
      "sequences":[
        "ID_CEC-19-0036|ST_1|CODE_09003|SX_M|RISK_NA|AGE_18|SES_NA|SCO_NA|CD4_3|DRUG_NA|MET_NA|APP_NA|RES_2|REC_0|VEN_NA|CL_19|NAT_NA|2019-07-24",
        "ID_CEC-22-8195|ST_1|CODE_09003|SX_M|RISK_3|AGE_30|SES_1|SCO_2|CD4_2|DRUG_1|MET_NA|APP_0|RES_2|REC_0|VEN_0|CL_19|NAT_mex|2022-07-05"
      ],
      "attributes":[
        "BULK"
      ]
    },
    {
      "source":1076,
      "target":1078,
      "directed":false,
      "length":0.0138867,
      "support":0.0,
      "removed":false,
      "sequences":[
        "ID_CEC-19-0039|ST_1|CODE_09016|SX_M|RISK_NA|AGE_31|SES_NA|SCO_NA|CD4_2|DRUG_NA|MET_NA|APP_NA|RES_1|REC_0|VEN_NA|CL_68|NAT_NA|2019-07-24",
        "ID_CEC-21-2800|ST_2|CODE_15057|SX_M|RISK_3|AGE_27|SES_2|SCO_2|CD4_2|DRUG_0|MET_NA|APP_0|RES_1|REC_0|VEN_1|CL_NA|NAT_mex|2021-03-01"
      ],
      "attributes":[
        "BULK"
      ]
    },
    {
      "source":1076,
      "target":1075,
      "directed":false,
      "length":0.0124733,
      "support":0.0,
      "removed":false,
      "sequences":[
        "ID_CEC-19-0039|ST_1|CODE_09016|SX_M|RISK_NA|AGE_31|SES_NA|SCO_NA|CD4_2|DRUG_NA|MET_NA|APP_NA|RES_1|REC_0|VEN_NA|CL_68|NAT_NA|2019-07-24",
        "ID_CEC-22-9032|ST_2|CODE_15013|SX_M|RISK_NA|AGE_30|SES_NA|SCO_NA|CD4_2|DRUG_NA|MET_NA|APP_NA|RES_1|REC_0|VEN_NA|CL_68|NAT_NA|2022-09-21"
      ],
      "attributes":[
        "BULK"
      ]
    },
    {
      "source":566,
      "target":560,
      "directed":false,
      "length":0.00957911,
      "support":0.0,
      "removed":false,
      "sequences":[
        "ID_CEC-19-0043|ST_1|CODE_09015|SX_M|RISK_NA|AGE_28|SES_NA|SCO_NA|CD4_2|DRUG_NA|MET_NA|APP_NA|RES_1|REC_0|VEN_NA|CL_134|NAT_NA|2019-07-24",
        "ID_CEC-21-4345|ST_1|CODE_09008|SX_M|RISK_3|AGE_25|SES_1|SCO_2|CD4_2|DRUG_0|MET_NA|APP_0|RES_1|REC_0|VEN_0|CL_134|NAT_mex|2021-07-16"
      ],
      "attributes":[
        "BULK"
      ]
    },
    {
      "source":566,
      "target":568,
      "directed":false,
      "length":0.00815038,
      "support":0.0,
      "removed":false,
      "sequences":[
        "ID_CEC-19-0043|ST_1|CODE_09015|SX_M|RISK_NA|AGE_28|SES_NA|SCO_NA|CD4_2|DRUG_NA|MET_NA|APP_NA|RES_1|REC_0|VEN_NA|CL_134|NAT_NA|2019-07-24",
        "ID_CEC-21-4601|ST_1|CODE_09015|SX_M|RISK_3|AGE_39|SES_2|SCO_3|CD4_1|DRUG_0|MET_NA|APP_0|RES_1|REC_0|VEN_0|CL_134|NAT_mex|2021-08-18"
      ],
      "attributes":[
        "BULK"
      ]
    },
    {
      "source":566,
      "target":561,
      "directed":false,
      "length":0.0135491,
      "support":0.0,
      "removed":false,
      "sequences":[
        "ID_CEC-19-0043|ST_1|CODE_09015|SX_M|RISK_NA|AGE_28|SES_NA|SCO_NA|CD4_2|DRUG_NA|MET_NA|APP_NA|RES_1|REC_0|VEN_NA|CL_134|NAT_NA|2019-07-24",
        "ID_CEC-22-7421|ST_1|CODE_09012|SX_M|RISK_3|AGE_22|SES_1|SCO_2|CD4_2|DRUG_1|MET_NA|APP_0|RES_1|REC_0|VEN_0|CL_134|NAT_mex|2022-05-09"
      ],
      "attributes":[
        "BULK"
      ]
    },
    {
      "source":566,
      "target":562,
      "directed":false,
      "length":0.0110114,
      "support":0.0,
      "removed":false,
      "sequences":[
        "ID_CEC-19-0043|ST_1|CODE_09015|SX_M|RISK_NA|AGE_28|SES_NA|SCO_NA|CD4_2|DRUG_NA|MET_NA|APP_NA|RES_1|REC_0|VEN_NA|CL_134|NAT_NA|2019-07-24",
        "ID_CEC-22-7559|ST_1|CODE_09007|SX_M|RISK_3|AGE_22|SES_1|SCO_2|CD4_1|DRUG_1|MET_NA|APP_1|RES_1|REC_0|VEN_0|CL_134|NAT_mex|2022-05-16"
      ],
      "attributes":[
        "BULK"
      ]
    },
    {
      "source":566,
      "target":563,
      "directed":false,
      "length":0.0124494,
      "support":0.0,
      "removed":false,
      "sequences":[
        "ID_CEC-19-0043|ST_1|CODE_09015|SX_M|RISK_NA|AGE_28|SES_NA|SCO_NA|CD4_2|DRUG_NA|MET_NA|APP_NA|RES_1|REC_0|VEN_NA|CL_134|NAT_NA|2019-07-24",
        "ID_CEC-22-7866|ST_1|CODE_09003|SX_M|RISK_3|AGE_24|SES_2|SCO_3|CD4_2|DRUG_1|MET_NA|APP_1|RES_1|REC_0|VEN_0|CL_134|NAT_mex|2022-06-07"
      ],
      "attributes":[
        "BULK"
      ]
    },
    {
      "source":566,
      "target":564,
      "directed":false,
      "length":0.0110328,
      "support":0.0,
      "removed":false,
      "sequences":[
        "ID_CEC-19-0043|ST_1|CODE_09015|SX_M|RISK_NA|AGE_28|SES_NA|SCO_NA|CD4_2|DRUG_NA|MET_NA|APP_NA|RES_1|REC_0|VEN_NA|CL_134|NAT_NA|2019-07-24",
        "ID_CEC-22-7896|ST_1|CODE_09006|SX_M|RISK_3|AGE_41|SES_2|SCO_2|CD4_2|DRUG_1|MET_NA|APP_1|RES_1|REC_0|VEN_1|CL_134|NAT_mex|2022-06-09"
      ],
      "attributes":[
        "BULK"
      ]
    },
    {
      "source":2382,
      "target":2383,
      "directed":false,
      "length":0.011006,
      "support":0.0,
      "removed":false,
      "sequences":[
        "ID_CEC-19-0049|ST_1|CODE_09012|SX_M|RISK_NA|AGE_34|SES_NA|SCO_NA|CD4_2|DRUG_NA|MET_NA|APP_NA|RES_1|REC_0|VEN_NA|CL_389|NAT_NA|2019-07-24",
        "ID_CEC-22-7071|ST_2|CODE_15013|SX_M|RISK_3|AGE_31|SES_2|SCO_3|CD4_1|DRUG_0|MET_NA|APP_0|RES_1|REC_0|VEN_0|CL_389|NAT_mex|2022-04-05"
      ],
      "attributes":[
        "BULK"
      ]
    },
    {
      "source":569,
      "target":570,
      "directed":false,
      "length":0.0021129,
      "support":0.0,
      "removed":false,
      "sequences":[
        "ID_CEC-19-0052|ST_1|CODE_09005|SX_M|RISK_NA|AGE_27|SES_NA|SCO_NA|CD4_1|DRUG_NA|MET_NA|APP_NA|RES_1|REC_0|VEN_NA|CL_57|NAT_NA|2019-07-24",
        "ID_CEC-19-0860|ST_1|CODE_09005|SX_M|RISK_NA|AGE_25|SES_NA|SCO_NA|CD4_3|DRUG_NA|MET_NA|APP_NA|RES_1|REC_0|VEN_NA|CL_57|NAT_NA|2019-11-20"
      ],
      "attributes":[
        "BULK"
      ]
    },
    {
      "source":569,
      "target":571,
      "directed":false,
      "length":0.00494413,
      "support":0.0,
      "removed":false,
      "sequences":[
        "ID_CEC-19-0052|ST_1|CODE_09005|SX_M|RISK_NA|AGE_27|SES_NA|SCO_NA|CD4_1|DRUG_NA|MET_NA|APP_NA|RES_1|REC_0|VEN_NA|CL_57|NAT_NA|2019-07-24",
        "ID_CEC-20-1694|ST_1|CODE_09016|SX_M|RISK_3|AGE_32|SES_2|SCO_2|CD4_1|DRUG_0|MET_NA|APP_0|RES_2|REC_0|VEN_0|CL_57|NAT_mex|2020-10-13"
      ],
      "attributes":[
        "BULK"
      ]
    },
    {
      "source":569,
      "target":572,
      "directed":false,
      "length":0.00317406,
      "support":0.0,
      "removed":false,
      "sequences":[
        "ID_CEC-19-0052|ST_1|CODE_09005|SX_M|RISK_NA|AGE_27|SES_NA|SCO_NA|CD4_1|DRUG_NA|MET_NA|APP_NA|RES_1|REC_0|VEN_NA|CL_57|NAT_NA|2019-07-24",
        "ID_CEC-21-2457|ST_1|CODE_09005|SX_M|RISK_3|AGE_21|SES_2|SCO_2|CD4_2|DRUG_0|MET_NA|APP_1|RES_1|REC_0|VEN_1|CL_57|NAT_mex|2021-01-22"
      ],
      "attributes":[
        "BULK"
      ]
    },
    {
      "source":569,
      "target":573,
      "directed":false,
      "length":0.000703784,
      "support":0.0,
      "removed":false,
      "sequences":[
        "ID_CEC-19-0052|ST_1|CODE_09005|SX_M|RISK_NA|AGE_27|SES_NA|SCO_NA|CD4_1|DRUG_NA|MET_NA|APP_NA|RES_1|REC_0|VEN_NA|CL_57|NAT_NA|2019-07-24",
        "ID_CEC-21-5827|ST_1|CODE_09005|SX_M|RISK_3|AGE_26|SES_1|SCO_3|CD4_2|DRUG_0|MET_NA|APP_1|RES_1|REC_0|VEN_1|CL_57|NAT_mex|2021-12-06"
      ],
      "attributes":[
        "BULK"
      ]
    },
    {
      "source":569,
      "target":574,
      "directed":false,
      "length":0.0067211,
      "support":0.0,
      "removed":false,
      "sequences":[
        "ID_CEC-19-0052|ST_1|CODE_09005|SX_M|RISK_NA|AGE_27|SES_NA|SCO_NA|CD4_1|DRUG_NA|MET_NA|APP_NA|RES_1|REC_0|VEN_NA|CL_57|NAT_NA|2019-07-24",
        "ID_CEC-22-6243|ST_1|CODE_09002|SX_M|RISK_3|AGE_31|SES_1|SCO_2|CD4_2|DRUG_1|MET_NA|APP_1|RES_1|REC_0|VEN_1|CL_57|NAT_mex|2022-01-25"
      ],
      "attributes":[
        "BULK"
      ]
    },
    {
      "source":569,
      "target":575,
      "directed":false,
      "length":0.00957598,
      "support":0.0,
      "removed":false,
      "sequences":[
        "ID_CEC-19-0052|ST_1|CODE_09005|SX_M|RISK_NA|AGE_27|SES_NA|SCO_NA|CD4_1|DRUG_NA|MET_NA|APP_NA|RES_1|REC_0|VEN_NA|CL_57|NAT_NA|2019-07-24",
        "ID_CEC-22-7732|ST_1|CODE_09005|SX_M|RISK_3|AGE_29|SES_2|SCO_3|CD4_2|DRUG_1|MET_NA|APP_1|RES_1|REC_0|VEN_1|CL_57|NAT_mex|2022-05-30"
      ],
      "attributes":[
        "BULK"
      ]
    },
    {
      "source":569,
      "target":576,
      "directed":false,
      "length":0.00282059,
      "support":0.0,
      "removed":false,
      "sequences":[
        "ID_CEC-19-0052|ST_1|CODE_09005|SX_M|RISK_NA|AGE_27|SES_NA|SCO_NA|CD4_1|DRUG_NA|MET_NA|APP_NA|RES_1|REC_0|VEN_NA|CL_57|NAT_NA|2019-07-24",
        "ID_CEC-22-8103|ST_1|CODE_09002|SX_M|RISK_3|AGE_23|SES_2|SCO_2|CD4_2|DRUG_0|MET_NA|APP_1|RES_1|REC_0|VEN_0|CL_57|NAT_mex|2022-06-28"
      ],
      "attributes":[
        "BULK"
      ]
    },
    {
      "source":569,
      "target":577,
      "directed":false,
      "length":0.00636444,
      "support":0.0,
      "removed":false,
      "sequences":[
        "ID_CEC-19-0052|ST_1|CODE_09005|SX_M|RISK_NA|AGE_27|SES_NA|SCO_NA|CD4_1|DRUG_NA|MET_NA|APP_NA|RES_1|REC_0|VEN_NA|CL_57|NAT_NA|2019-07-24",
        "ID_CEC-22-8858|ST_2|CODE_15057|SX_M|RISK_3|AGE_23|SES_2|SCO_2|CD4_1|DRUG_0|MET_NA|APP_1|RES_1|REC_0|VEN_0|CL_57|NAT_mex|2022-09-02"
      ],
      "attributes":[
        "BULK"
      ]
    },
    {
      "source":1382,
      "target":1383,
      "directed":false,
      "length":0.00176091,
      "support":0.0,
      "removed":false,
      "sequences":[
        "ID_CEC-19-0053|ST_1|CODE_09015|SX_M|RISK_NA|AGE_26|SES_NA|SCO_NA|CD4_2|DRUG_NA|MET_NA|APP_NA|RES_1|REC_0|VEN_NA|CL_115|NAT_NA|2019-07-24",
        "ID_CEC-20-1439|ST_2|CODE_15058|SX_M|RISK_3|AGE_35|SES_2|SCO_2|CD4_2|DRUG_0|MET_NA|APP_0|RES_1|REC_0|VEN_0|CL_115|NAT_mex|2020-09-15"
      ],
      "attributes":[
        "BULK"
      ]
    },
    {
      "source":1382,
      "target":1380,
      "directed":false,
      "length":0.00743099,
      "support":0.0,
      "removed":false,
      "sequences":[
        "ID_CEC-19-0053|ST_1|CODE_09015|SX_M|RISK_NA|AGE_26|SES_NA|SCO_NA|CD4_2|DRUG_NA|MET_NA|APP_NA|RES_1|REC_0|VEN_NA|CL_115|NAT_NA|2019-07-24",
        "ID_CEC-21-3580|ST_1|CODE_09007|SX_M|RISK_3|AGE_35|SES_1|SCO_2|CD4_2|DRUG_1|MET_NA|APP_1|RES_1|REC_0|VEN_0|CL_115|NAT_mex|2021-05-07"
      ],
      "attributes":[
        "BULK"
      ]
    },
    {
      "source":1382,
      "target":1381,
      "directed":false,
      "length":0.0060131,
      "support":0.0,
      "removed":false,
      "sequences":[
        "ID_CEC-19-0053|ST_1|CODE_09015|SX_M|RISK_NA|AGE_26|SES_NA|SCO_NA|CD4_2|DRUG_NA|MET_NA|APP_NA|RES_1|REC_0|VEN_NA|CL_115|NAT_NA|2019-07-24",
        "ID_CEC-21-4006|ST_1|CODE_09015|SX_M|RISK_3|AGE_32|SES_1|SCO_3|CD4_2|DRUG_1|MET_NA|APP_0|RES_1|REC_0|VEN_0|CL_115|NAT_col|2021-06-16"
      ],
      "attributes":[
        "BULK"
      ]
    },
    {
      "source":2384,
      "target":2385,
      "directed":false,
      "length":0.00423389,
      "support":0.0,
      "removed":false,
      "sequences":[
        "ID_CEC-19-0054|ST_1|CODE_09014|SX_M|RISK_NA|AGE_32|SES_NA|SCO_NA|CD4_3|DRUG_NA|MET_NA|APP_NA|RES_1|REC_0|VEN_NA|CL_348|NAT_NA|2019-07-24",
        "ID_CEC-19-0079|ST_1|CODE_09014|SX_M|RISK_NA|AGE_33|SES_NA|SCO_NA|CD4_1|DRUG_NA|MET_NA|APP_NA|RES_1|REC_0|VEN_NA|CL_348|NAT_NA|2019-08-21"
      ],
      "attributes":[
        "BULK"
      ]
    },
    {
      "source":2386,
      "target":2387,
      "directed":false,
      "length":0.00992689,
      "support":0.0,
      "removed":false,
      "sequences":[
        "ID_CEC-19-0055|ST_1|CODE_07106|SX_M|RISK_NA|AGE_20|SES_NA|SCO_NA|CD4_2|DRUG_NA|MET_NA|APP_NA|RES_5|REC_0|VEN_NA|CL_535|NAT_NA|2019-07-24",
        "ID_CEC-21-3835|ST_1|CODE_07106|SX_M|RISK_3|AGE_32|SES_1|SCO_2|CD4_1|DRUG_1|MET_NA|APP_1|RES_5|REC_0|VEN_0|CL_535|NAT_mex|2021-06-01"
      ],
      "attributes":[
        "BULK"
      ]
    },
    {
      "source":1810,
      "target":1811,
      "directed":false,
      "length":0.00459287,
      "support":0.0,
      "removed":false,
      "sequences":[
        "ID_CEC-19-0057|ST_1|CODE_09003|SX_M|RISK_NA|AGE_37|SES_NA|SCO_NA|CD4_1|DRUG_NA|MET_NA|APP_NA|RES_1|REC_0|VEN_NA|CL_536|NAT_NA|2019-07-24",
        "ID_CEC-21-4722|ST_1|CODE_09005|SX_M|RISK_NA|AGE_36|SES_NA|SCO_NA|CD4_1|DRUG_NA|MET_NA|APP_NA|RES_1|REC_0|VEN_NA|CL_536|NAT_NA|2021-09-01"
      ],
      "attributes":[
        "BULK"
      ]
    },
    {
      "source":1080,
      "target":1082,
      "directed":false,
      "length":0.00530237,
      "support":0.0,
      "removed":false,
      "sequences":[
        "ID_CEC-19-0060|ST_1|CODE_09005|SX_M|RISK_NA|AGE_35|SES_NA|SCO_NA|CD4_2|DRUG_NA|MET_NA|APP_NA|RES_1|REC_0|VEN_NA|CL_93|NAT_NA|2019-07-24",
        "ID_CEC-20-1737|ST_1|CODE_09015|SX_M|RISK_3|AGE_28|SES_1|SCO_3|CD4_2|DRUG_1|MET_NA|APP_1|RES_1|REC_0|VEN_0|CL_93|NAT_ven|2020-10-15"
      ],
      "attributes":[
        "BULK"
      ]
    },
    {
      "source":1080,
      "target":1083,
      "directed":false,
      "length":0.013151,
      "support":0.0,
      "removed":false,
      "sequences":[
        "ID_CEC-19-0060|ST_1|CODE_09005|SX_M|RISK_NA|AGE_35|SES_NA|SCO_NA|CD4_2|DRUG_NA|MET_NA|APP_NA|RES_1|REC_0|VEN_NA|CL_93|NAT_NA|2019-07-24",
        "ID_CEC-21-4867|ST_1|CODE_09005|SX_M|RISK_3|AGE_26|SES_2|SCO_2|CD4_1|DRUG_1|MET_NA|APP_1|RES_1|REC_0|VEN_NA|CL_93|NAT_mex|2021-09-17"
      ],
      "attributes":[
        "BULK"
      ]
    },
    {
      "source":1080,
      "target":1084,
      "directed":false,
      "length":0.0135218,
      "support":0.0,
      "removed":false,
      "sequences":[
        "ID_CEC-19-0060|ST_1|CODE_09005|SX_M|RISK_NA|AGE_35|SES_NA|SCO_NA|CD4_2|DRUG_NA|MET_NA|APP_NA|RES_1|REC_0|VEN_NA|CL_93|NAT_NA|2019-07-24",
        "ID_CEC-22-9420|ST_1|CODE_09015|SX_M|RISK_3|AGE_34|SES_2|SCO_3|CD4_1|DRUG_1|MET_NA|APP_1|RES_1|REC_0|VEN_1|CL_93|NAT_mex|2022-10-26"
      ],
      "attributes":[
        "BULK"
      ]
    },
    {
      "source":1384,
      "target":1385,
      "directed":false,
      "length":0.000703785,
      "support":0.0,
      "removed":false,
      "sequences":[
        "ID_CEC-19-0061|ST_2|CODE_15033|SX_M|RISK_NA|AGE_33|SES_NA|SCO_NA|CD4_1|DRUG_NA|MET_NA|APP_NA|RES_1|REC_0|VEN_NA|CL_453|NAT_NA|2019-07-24",
        "ID_CEC-21-2488|ST_2|CODE_15033|SX_M|RISK_3|AGE_18|SES_2|SCO_2|CD4_1|DRUG_0|MET_NA|APP_1|RES_1|REC_0|VEN_0|CL_453|NAT_mex|2021-01-27"
      ],
      "attributes":[
        "BULK"
      ]
    },
    {
      "source":1384,
      "target":1386,
      "directed":false,
      "length":0.012797,
      "support":0.0,
      "removed":false,
      "sequences":[
        "ID_CEC-19-0061|ST_2|CODE_15033|SX_M|RISK_NA|AGE_33|SES_NA|SCO_NA|CD4_1|DRUG_NA|MET_NA|APP_NA|RES_1|REC_0|VEN_NA|CL_453|NAT_NA|2019-07-24",
        "ID_CEC-21-2773|ST_1|CODE_09012|SX_M|RISK_3|AGE_45|SES_2|SCO_2|CD4_1|DRUG_0|MET_NA|APP_1|RES_1|REC_0|VEN_0|CL_453|NAT_mex|2021-02-25"
      ],
      "attributes":[
        "BULK"
      ]
    },
    {
      "source":1384,
      "target":1387,
      "directed":false,
      "length":0.0117238,
      "support":0.0,
      "removed":false,
      "sequences":[
        "ID_CEC-19-0061|ST_2|CODE_15033|SX_M|RISK_NA|AGE_33|SES_NA|SCO_NA|CD4_1|DRUG_NA|MET_NA|APP_NA|RES_1|REC_0|VEN_NA|CL_453|NAT_NA|2019-07-24",
        "ID_CEC-22-8677|ST_2|CODE_15033|SX_M|RISK_3|AGE_22|SES_2|SCO_2|CD4_1|DRUG_1|MET_1|APP_1|RES_1|REC_0|VEN_1|CL_453|NAT_mex|2022-08-19"
      ],
      "attributes":[
        "BULK"
      ]
    },
    {
      "source":1813,
      "target":1814,
      "directed":false,
      "length":0.00246766,
      "support":0.0,
      "removed":false,
      "sequences":[
        "ID_CEC-19-0064|ST_2|CODE_15031|SX_F|RISK_1|AGE_23|SES_1|SCO_2|CD4_3|DRUG_1|MET_NA|APP_NA|RES_1|REC_0|VEN_NA|CL_76|NAT_mex|2019-07-24",
        "ID_CEC-19-0066|ST_2|CODE_15031|SX_M|RISK_NA|AGE_26|SES_NA|SCO_NA|CD4_2|DRUG_NA|MET_NA|APP_NA|RES_1|REC_0|VEN_NA|CL_76|NAT_NA|2019-07-24"
      ],
      "attributes":[
        "BULK"
      ]
    },
    {
      "source":1813,
      "target":1815,
      "directed":false,
      "length":0.012468,
      "support":0.0,
      "removed":false,
      "sequences":[
        "ID_CEC-19-0064|ST_2|CODE_15031|SX_F|RISK_1|AGE_23|SES_1|SCO_2|CD4_3|DRUG_1|MET_NA|APP_NA|RES_1|REC_0|VEN_NA|CL_76|NAT_mex|2019-07-24",
        "ID_CEC-19-0165|ST_2|CODE_15058|SX_M|RISK_3|AGE_31|SES_2|SCO_1|CD4_2|DRUG_1|MET_NA|APP_0|RES_1|REC_0|VEN_0|CL_76|NAT_mex|2019-08-30"
      ],
      "attributes":[
        "BULK"
      ]
    },
    {
      "source":219,
      "target":220,
      "directed":false,
      "length":0.00814199,
      "support":0.0,
      "removed":false,
      "sequences":[
        "ID_CEC-19-0065|ST_1|CODE_09008|SX_M|RISK_NA|AGE_21|SES_NA|SCO_NA|CD4_2|DRUG_NA|MET_NA|APP_NA|RES_1|REC_0|VEN_NA|CL_23|NAT_NA|2019-07-24",
        "ID_CEC-19-0310|ST_1|CODE_09015|SX_M|RISK_NA|AGE_18|SES_NA|SCO_NA|CD4_1|DRUG_NA|MET_NA|APP_NA|RES_1|REC_0|VEN_NA|CL_23|NAT_NA|2019-09-18"
      ],
      "attributes":[
        "BULK"
      ]
    },
    {
      "source":219,
      "target":221,
      "directed":false,
      "length":0.0102874,
      "support":0.0,
      "removed":false,
      "sequences":[
        "ID_CEC-19-0065|ST_1|CODE_09008|SX_M|RISK_NA|AGE_21|SES_NA|SCO_NA|CD4_2|DRUG_NA|MET_NA|APP_NA|RES_1|REC_0|VEN_NA|CL_23|NAT_NA|2019-07-24",
        "ID_CEC-19-0370|ST_2|CODE_15057|SX_M|RISK_NA|AGE_27|SES_NA|SCO_NA|CD4_2|DRUG_NA|MET_NA|APP_NA|RES_1|REC_1|VEN_NA|CL_23|NAT_NA|2019-09-25"
      ],
      "attributes":[
        "BULK"
      ]
    },
    {
      "source":219,
      "target":222,
      "directed":false,
      "length":0.0131566,
      "support":0.0,
      "removed":false,
      "sequences":[
        "ID_CEC-19-0065|ST_1|CODE_09008|SX_M|RISK_NA|AGE_21|SES_NA|SCO_NA|CD4_2|DRUG_NA|MET_NA|APP_NA|RES_1|REC_0|VEN_NA|CL_23|NAT_NA|2019-07-24",
        "ID_CEC-20-2101|ST_1|CODE_09007|SX_M|RISK_3|AGE_22|SES_2|SCO_2|CD4_2|DRUG_1|MET_NA|APP_0|RES_1|REC_0|VEN_NA|CL_23|NAT_mex|2020-11-26"
      ],
      "attributes":[
        "BULK"
      ]
    },
    {
      "source":219,
      "target":223,
      "directed":false,
      "length":0.0113621,
      "support":0.0,
      "removed":false,
      "sequences":[
        "ID_CEC-19-0065|ST_1|CODE_09008|SX_M|RISK_NA|AGE_21|SES_NA|SCO_NA|CD4_2|DRUG_NA|MET_NA|APP_NA|RES_1|REC_0|VEN_NA|CL_23|NAT_NA|2019-07-24",
        "ID_CEC-21-2346|ST_2|CODE_15020|SX_M|RISK_3|AGE_34|SES_1|SCO_3|CD4_2|DRUG_0|MET_NA|APP_1|RES_1|REC_1|VEN_0|CL_23|NAT_mex|2021-01-12"
      ],
      "attributes":[
        "BULK"
      ]
    },
    {
      "source":219,
      "target":207,
      "directed":false,
      "length":0.00956941,
      "support":0.0,
      "removed":false,
      "sequences":[
        "ID_CEC-19-0065|ST_1|CODE_09008|SX_M|RISK_NA|AGE_21|SES_NA|SCO_NA|CD4_2|DRUG_NA|MET_NA|APP_NA|RES_1|REC_0|VEN_NA|CL_23|NAT_NA|2019-07-24",
        "ID_CEC-21-2728|ST_1|CODE_09011|SX_M|RISK_3|AGE_20|SES_1|SCO_2|CD4_1|DRUG_0|MET_NA|APP_1|RES_1|REC_0|VEN_0|CL_23|NAT_mex|2021-02-19"
      ],
      "attributes":[
        "BULK"
      ]
    },
    {
      "source":219,
      "target":208,
      "directed":false,
      "length":0.00885628,
      "support":0.0,
      "removed":false,
      "sequences":[
        "ID_CEC-19-0065|ST_1|CODE_09008|SX_M|RISK_NA|AGE_21|SES_NA|SCO_NA|CD4_2|DRUG_NA|MET_NA|APP_NA|RES_1|REC_0|VEN_NA|CL_23|NAT_NA|2019-07-24",
        "ID_CEC-21-2812|ST_1|CODE_09014|SX_M|RISK_3|AGE_31|SES_2|SCO_3|CD4_1|DRUG_1|MET_NA|APP_1|RES_1|REC_0|VEN_0|CL_23|NAT_mex|2021-03-01"
      ],
      "attributes":[
        "BULK"
      ]
    },
    {
      "source":219,
      "target":209,
      "directed":false,
      "length":0.0110072,
      "support":0.0,
      "removed":false,
      "sequences":[
        "ID_CEC-19-0065|ST_1|CODE_09008|SX_M|RISK_NA|AGE_21|SES_NA|SCO_NA|CD4_2|DRUG_NA|MET_NA|APP_NA|RES_1|REC_0|VEN_NA|CL_23|NAT_NA|2019-07-24",
        "ID_CEC-21-2887|ST_1|CODE_09014|SX_M|RISK_3|AGE_23|SES_2|SCO_2|CD4_2|DRUG_1|MET_NA|APP_1|RES_1|REC_0|VEN_0|CL_23|NAT_mex|2021-03-08"
      ],
      "attributes":[
        "BULK"
      ]
    },
    {
      "source":219,
      "target":210,
      "directed":false,
      "length":0.0110015,
      "support":0.0,
      "removed":false,
      "sequences":[
        "ID_CEC-19-0065|ST_1|CODE_09008|SX_M|RISK_NA|AGE_21|SES_NA|SCO_NA|CD4_2|DRUG_NA|MET_NA|APP_NA|RES_1|REC_0|VEN_NA|CL_23|NAT_NA|2019-07-24",
        "ID_CEC-21-3964|ST_1|CODE_09010|SX_M|RISK_3|AGE_19|SES_2|SCO_2|CD4_2|DRUG_0|MET_NA|APP_1|RES_1|REC_0|VEN_1|CL_23|NAT_mex|2021-06-11"
      ],
      "attributes":[
        "BULK"
      ]
    },
    {
      "source":219,
      "target":211,
      "directed":false,
      "length":0.0124291,
      "support":0.0,
      "removed":false,
      "sequences":[
        "ID_CEC-19-0065|ST_1|CODE_09008|SX_M|RISK_NA|AGE_21|SES_NA|SCO_NA|CD4_2|DRUG_NA|MET_NA|APP_NA|RES_1|REC_0|VEN_NA|CL_23|NAT_NA|2019-07-24",
        "ID_CEC-21-4792|ST_1|CODE_09005|SX_M|RISK_3|AGE_19|SES_2|SCO_2|CD4_2|DRUG_0|MET_NA|APP_0|RES_1|REC_0|VEN_0|CL_23|NAT_mex|2021-09-09"
      ],
      "attributes":[
        "BULK"
      ]
    },
    {
      "source":219,
      "target":212,
      "directed":false,
      "length":0.0127892,
      "support":0.0,
      "removed":false,
      "sequences":[
        "ID_CEC-19-0065|ST_1|CODE_09008|SX_M|RISK_NA|AGE_21|SES_NA|SCO_NA|CD4_2|DRUG_NA|MET_NA|APP_NA|RES_1|REC_0|VEN_NA|CL_23|NAT_NA|2019-07-24",
        "ID_CEC-21-4851|ST_1|CODE_09005|SX_M|RISK_3|AGE_21|SES_1|SCO_2|CD4_2|DRUG_1|MET_NA|APP_0|RES_1|REC_1|VEN_0|CL_23|NAT_mex|2021-09-14"
      ],
      "attributes":[
        "BULK"
      ]
    },
    {
      "source":219,
      "target":213,
      "directed":false,
      "length":0.0124355,
      "support":0.0,
      "removed":false,
      "sequences":[
        "ID_CEC-19-0065|ST_1|CODE_09008|SX_M|RISK_NA|AGE_21|SES_NA|SCO_NA|CD4_2|DRUG_NA|MET_NA|APP_NA|RES_1|REC_0|VEN_NA|CL_23|NAT_NA|2019-07-24",
        "ID_CEC-22-6887|ST_1|CODE_09007|SX_M|RISK_3|AGE_19|SES_2|SCO_2|CD4_3|DRUG_1|MET_NA|APP_1|RES_1|REC_0|VEN_1|CL_23|NAT_mex|2022-03-23"
      ],
      "attributes":[
        "BULK"
      ]
    },
    {
      "source":219,
      "target":214,
      "directed":false,
      "length":0.0113546,
      "support":0.0,
      "removed":false,
      "sequences":[
        "ID_CEC-19-0065|ST_1|CODE_09008|SX_M|RISK_NA|AGE_21|SES_NA|SCO_NA|CD4_2|DRUG_NA|MET_NA|APP_NA|RES_1|REC_0|VEN_NA|CL_23|NAT_NA|2019-07-24",
        "ID_CEC-22-7974|ST_2|CODE_15030|SX_M|RISK_3|AGE_21|SES_2|SCO_2|CD4_1|DRUG_1|MET_NA|APP_0|RES_1|REC_0|VEN_0|CL_23|NAT_mex|2022-06-15"
      ],
      "attributes":[
        "BULK"
      ]
    },
    {
      "source":219,
      "target":216,
      "directed":false,
      "length":0.0113577,
      "support":0.0,
      "removed":false,
      "sequences":[
        "ID_CEC-19-0065|ST_1|CODE_09008|SX_M|RISK_NA|AGE_21|SES_NA|SCO_NA|CD4_2|DRUG_NA|MET_NA|APP_NA|RES_1|REC_0|VEN_NA|CL_23|NAT_NA|2019-07-24",
        "ID_CEC-22-8221|ST_2|CODE_15099|SX_M|RISK_3|AGE_24|SES_2|SCO_2|CD4_2|DRUG_1|MET_NA|APP_1|RES_1|REC_0|VEN_0|CL_23|NAT_mex|2022-07-06"
      ],
      "attributes":[
        "BULK"
      ]
    },
    {
      "source":1814,
      "target":1815,
      "directed":false,
      "length":0.0121003,
      "support":0.0,
      "removed":false,
      "sequences":[
        "ID_CEC-19-0066|ST_2|CODE_15031|SX_M|RISK_NA|AGE_26|SES_NA|SCO_NA|CD4_2|DRUG_NA|MET_NA|APP_NA|RES_1|REC_0|VEN_NA|CL_76|NAT_NA|2019-07-24",
        "ID_CEC-19-0165|ST_2|CODE_15058|SX_M|RISK_3|AGE_31|SES_2|SCO_1|CD4_2|DRUG_1|MET_NA|APP_0|RES_1|REC_0|VEN_0|CL_76|NAT_mex|2019-08-30"
      ],
      "attributes":[
        "BULK"
      ]
    },
    {
      "source":237,
      "target":238,
      "directed":false,
      "length":0.00529605,
      "support":0.0,
      "removed":false,
      "sequences":[
        "ID_CEC-19-0070|ST_1|CODE_09015|SX_M|RISK_NA|AGE_25|SES_NA|SCO_NA|CD4_2|DRUG_NA|MET_NA|APP_NA|RES_1|REC_0|VEN_NA|CL_204|NAT_NA|2019-07-24",
        "ID_CEC-20-1457|ST_1|CODE_09012|SX_M|RISK_3|AGE_28|SES_2|SCO_2|CD4_2|DRUG_1|MET_NA|APP_0|RES_1|REC_0|VEN_0|CL_204|NAT_mex|2020-09-17"
      ],
      "attributes":[
        "BULK"
      ]
    },
    {
      "source":237,
      "target":239,
      "directed":false,
      "length":0.00246984,
      "support":0.0,
      "removed":false,
      "sequences":[
        "ID_CEC-19-0070|ST_1|CODE_09015|SX_M|RISK_NA|AGE_25|SES_NA|SCO_NA|CD4_2|DRUG_NA|MET_NA|APP_NA|RES_1|REC_0|VEN_NA|CL_204|NAT_NA|2019-07-24",
        "ID_CEC-21-2547|ST_1|CODE_09007|SX_M|RISK_2|AGE_20|SES_1|SCO_2|CD4_2|DRUG_NA|MET_NA|APP_NA|RES_1|REC_0|VEN_NA|CL_204|NAT_mex|2021-02-03"
      ],
      "attributes":[
        "BULK"
      ]
    },
    {
      "source":237,
      "target":232,
      "directed":false,
      "length":0.0126222,
      "support":0.0,
      "removed":false,
      "sequences":[
        "ID_CEC-19-0070|ST_1|CODE_09015|SX_M|RISK_NA|AGE_25|SES_NA|SCO_NA|CD4_2|DRUG_NA|MET_NA|APP_NA|RES_1|REC_0|VEN_NA|CL_204|NAT_NA|2019-07-24",
        "ID_CEC-21-2624|ST_1|CODE_09010|SX_M|RISK_3|AGE_25|SES_2|SCO_3|CD4_1|DRUG_0|MET_NA|APP_0|RES_2|REC_0|VEN_0|CL_204|NAT_mex|2021-02-10"
      ],
      "attributes":[
        "BULK"
      ]
    },
    {
      "source":237,
      "target":233,
      "directed":false,
      "length":0.00387943,
      "support":0.0,
      "removed":false,
      "sequences":[
        "ID_CEC-19-0070|ST_1|CODE_09015|SX_M|RISK_NA|AGE_25|SES_NA|SCO_NA|CD4_2|DRUG_NA|MET_NA|APP_NA|RES_1|REC_0|VEN_NA|CL_204|NAT_NA|2019-07-24",
        "ID_CEC-21-2857|ST_1|CODE_09003|SX_M|RISK_3|AGE_24|SES_1|SCO_2|CD4_2|DRUG_1|MET_NA|APP_0|RES_1|REC_0|VEN_NA|CL_204|NAT_mex|2021-03-04"
      ],
      "attributes":[
        "BULK"
      ]
    },
    {
      "source":237,
      "target":234,
      "directed":false,
      "length":0.00778469,
      "support":0.0,
      "removed":false,
      "sequences":[
        "ID_CEC-19-0070|ST_1|CODE_09015|SX_M|RISK_NA|AGE_25|SES_NA|SCO_NA|CD4_2|DRUG_NA|MET_NA|APP_NA|RES_1|REC_0|VEN_NA|CL_204|NAT_NA|2019-07-24",
        "ID_CEC-21-2861|ST_1|CODE_09012|SX_M|RISK_3|AGE_21|SES_2|SCO_3|CD4_1|DRUG_1|MET_NA|APP_0|RES_1|REC_0|VEN_0|CL_204|NAT_mex|2021-03-05"
      ],
      "attributes":[
        "BULK"
      ]
    },
    {
      "source":237,
      "target":235,
      "directed":false,
      "length":0.00814459,
      "support":0.0,
      "removed":false,
      "sequences":[
        "ID_CEC-19-0070|ST_1|CODE_09015|SX_M|RISK_NA|AGE_25|SES_NA|SCO_NA|CD4_2|DRUG_NA|MET_NA|APP_NA|RES_1|REC_0|VEN_NA|CL_204|NAT_NA|2019-07-24",
        "ID_CEC-21-2906|ST_1|CODE_09003|SX_M|RISK_3|AGE_22|SES_2|SCO_2|CD4_2|DRUG_1|MET_NA|APP_1|RES_1|REC_0|VEN_0|CL_204|NAT_mex|2021-03-09"
      ],
      "attributes":[
        "BULK"
      ]
    },
    {
      "source":237,
      "target":225,
      "directed":false,
      "length":0.00565116,
      "support":0.0,
      "removed":false,
      "sequences":[
        "ID_CEC-19-0070|ST_1|CODE_09015|SX_M|RISK_NA|AGE_25|SES_NA|SCO_NA|CD4_2|DRUG_NA|MET_NA|APP_NA|RES_1|REC_0|VEN_NA|CL_204|NAT_NA|2019-07-24",
        "ID_CEC-21-4658|ST_1|CODE_09008|SX_M|RISK_3|AGE_22|SES_1|SCO_2|CD4_1|DRUG_0|MET_NA|APP_0|RES_1|REC_0|VEN_1|CL_204|NAT_mex|2021-08-24"
      ],
      "attributes":[
        "BULK"
      ]
    },
    {
      "source":237,
      "target":226,
      "directed":false,
      "length":0.00458731,
      "support":0.0,
      "removed":false,
      "sequences":[
        "ID_CEC-19-0070|ST_1|CODE_09015|SX_M|RISK_NA|AGE_25|SES_NA|SCO_NA|CD4_2|DRUG_NA|MET_NA|APP_NA|RES_1|REC_0|VEN_NA|CL_204|NAT_NA|2019-07-24",
        "ID_CEC-21-4990|ST_1|CODE_09003|SX_M|RISK_3|AGE_35|SES_1|SCO_3|CD4_2|DRUG_0|MET_NA|APP_1|RES_1|REC_0|VEN_0|CL_204|NAT_mex|2021-09-27"
      ],
      "attributes":[
        "BULK"
      ]
    },
    {
      "source":237,
      "target":227,
      "directed":false,
      "length":0.0067145,
      "support":0.0,
      "removed":false,
      "sequences":[
        "ID_CEC-19-0070|ST_1|CODE_09015|SX_M|RISK_NA|AGE_25|SES_NA|SCO_NA|CD4_2|DRUG_NA|MET_NA|APP_NA|RES_1|REC_0|VEN_NA|CL_204|NAT_NA|2019-07-24",
        "ID_CEC-21-5690|ST_1|CODE_09007|SX_M|RISK_3|AGE_22|SES_2|SCO_2|CD4_2|DRUG_0|MET_NA|APP_1|RES_1|REC_1|VEN_0|CL_204|NAT_mex|2021-11-25"
      ],
      "attributes":[
        "BULK"
      ]
    },
    {
      "source":237,
      "target":228,
      "directed":false,
      "length":0.00458637,
      "support":0.0,
      "removed":false,
      "sequences":[
        "ID_CEC-19-0070|ST_1|CODE_09015|SX_M|RISK_NA|AGE_25|SES_NA|SCO_NA|CD4_2|DRUG_NA|MET_NA|APP_NA|RES_1|REC_0|VEN_NA|CL_204|NAT_NA|2019-07-24",
        "ID_CEC-22-8048|ST_1|CODE_09003|SX_M|RISK_3|AGE_24|SES_1|SCO_3|CD4_2|DRUG_1|MET_NA|APP_1|RES_1|REC_0|VEN_0|CL_204|NAT_mex|2022-06-23"
      ],
      "attributes":[
        "BULK"
      ]
    },
    {
      "source":237,
      "target":229,
      "directed":false,
      "length":0.00707003,
      "support":0.0,
      "removed":false,
      "sequences":[
        "ID_CEC-19-0070|ST_1|CODE_09015|SX_M|RISK_NA|AGE_25|SES_NA|SCO_NA|CD4_2|DRUG_NA|MET_NA|APP_NA|RES_1|REC_0|VEN_NA|CL_204|NAT_NA|2019-07-24",
        "ID_CEC-22-8077|ST_1|CODE_09002|SX_M|RISK_3|AGE_24|SES_2|SCO_3|CD4_2|DRUG_1|MET_NA|APP_0|RES_1|REC_0|VEN_0|CL_204|NAT_mex|2022-06-27"
      ],
      "attributes":[
        "BULK"
      ]
    },
    {
      "source":237,
      "target":230,
      "directed":false,
      "length":0.00850473,
      "support":0.0,
      "removed":false,
      "sequences":[
        "ID_CEC-19-0070|ST_1|CODE_09015|SX_M|RISK_NA|AGE_25|SES_NA|SCO_NA|CD4_2|DRUG_NA|MET_NA|APP_NA|RES_1|REC_0|VEN_NA|CL_204|NAT_NA|2019-07-24",
        "ID_CEC-22-9035|ST_1|CODE_09015|SX_M|RISK_3|AGE_20|SES_1|SCO_2|CD4_2|DRUG_1|MET_NA|APP_1|RES_1|REC_0|VEN_0|CL_204|NAT_mex|2022-09-21"
      ],
      "attributes":[
        "BULK"
      ]
    },
    {
      "source":237,
      "target":231,
      "directed":false,
      "length":0.00707819,
      "support":0.0,
      "removed":false,
      "sequences":[
        "ID_CEC-19-0070|ST_1|CODE_09015|SX_M|RISK_NA|AGE_25|SES_NA|SCO_NA|CD4_2|DRUG_NA|MET_NA|APP_NA|RES_1|REC_0|VEN_NA|CL_204|NAT_NA|2019-07-24",
        "ID_CEC-22-9120|ST_1|CODE_09013|SX_M|RISK_3|AGE_26|SES_1|SCO_3|CD4_1|DRUG_1|MET_NA|APP_0|RES_1|REC_0|VEN_0|CL_204|NAT_mex|2022-09-26"
      ],
      "attributes":[
        "BULK"
      ]
    },
    {
      "source":1085,
      "target":1089,
      "directed":false,
      "length":0.00105679,
      "support":0.0,
      "removed":false,
      "sequences":[
        "ID_CEC-19-0081|ST_1|CODE_09014|SX_M|RISK_NA|AGE_47|SES_NA|SCO_NA|CD4_3|DRUG_NA|MET_NA|APP_NA|RES_1|REC_NA|VEN_NA|CL_705|NAT_NA|2019-08-21",
        "ID_CEC-21-4454|ST_1|CODE_09007|SX_M|RISK_3|AGE_37|SES_1|SCO_3|CD4_1|DRUG_1|MET_NA|APP_0|RES_1|REC_0|VEN_NA|CL_705|NAT_mex|2021-08-04"
      ],
      "attributes":[
        "BULK"
      ]
    },
    {
      "source":1085,
      "target":1088,
      "directed":false,
      "length":0.0139024,
      "support":0.0,
      "removed":false,
      "sequences":[
        "ID_CEC-19-0081|ST_1|CODE_09014|SX_M|RISK_NA|AGE_47|SES_NA|SCO_NA|CD4_3|DRUG_NA|MET_NA|APP_NA|RES_1|REC_NA|VEN_NA|CL_705|NAT_NA|2019-08-21",
        "ID_CEC-21-4496|ST_1|CODE_09015|SX_M|RISK_3|AGE_30|SES_1|SCO_2|CD4_1|DRUG_1|MET_NA|APP_1|RES_1|REC_0|VEN_1|CL_162|NAT_mex|2021-08-09"
      ],
      "attributes":[
        "BULK"
      ]
    },
    {
      "source":1816,
      "target":1818,
      "directed":false,
      "length":0.00957575,
      "support":0.0,
      "removed":false,
      "sequences":[
        "ID_CEC-19-0082|ST_1|CODE_09008|SX_M|RISK_NA|AGE_24|SES_NA|SCO_NA|CD4_2|DRUG_NA|MET_NA|APP_NA|RES_6|REC_0|VEN_NA|CL_155|NAT_NA|2019-08-21",
        "ID_CEC-21-3010|ST_1|CODE_09011|SX_M|RISK_3|AGE_20|SES_1|SCO_2|CD4_1|DRUG_1|MET_NA|APP_1|RES_3|REC_0|VEN_1|CL_155|NAT_mex|2021-03-19"
      ],
      "attributes":[
        "BULK"
      ]
    },
    {
      "source":1391,
      "target":1388,
      "directed":false,
      "length":0.00778995,
      "support":0.0,
      "removed":false,
      "sequences":[
        "ID_CEC-19-0084|ST_2|CODE_15031|SX_M|RISK_NA|AGE_25|SES_NA|SCO_NA|CD4_2|DRUG_NA|MET_NA|APP_NA|RES_2|REC_0|VEN_NA|CL_454|NAT_NA|2019-08-21",
        "ID_CEC-21-2602|ST_2|CODE_15070|SX_M|RISK_3|AGE_29|SES_1|SCO_2|CD4_1|DRUG_1|MET_NA|APP_0|RES_2|REC_0|VEN_0|CL_454|NAT_mex|2021-02-08"
      ],
      "attributes":[
        "BULK"
      ]
    },
    {
      "source":1391,
      "target":1389,
      "directed":false,
      "length":0.013875,
      "support":0.0,
      "removed":false,
      "sequences":[
        "ID_CEC-19-0084|ST_2|CODE_15031|SX_M|RISK_NA|AGE_25|SES_NA|SCO_NA|CD4_2|DRUG_NA|MET_NA|APP_NA|RES_2|REC_0|VEN_NA|CL_454|NAT_NA|2019-08-21",
        "ID_CEC-21-5238|ST_1|CODE_09005|SX_M|RISK_3|AGE_37|SES_2|SCO_3|CD4_1|DRUG_1|MET_0|APP_1|RES_2|REC_0|VEN_1|CL_454|NAT_mex|2021-10-15"
      ],
      "attributes":[
        "BULK"
      ]
    },
    {
      "source":1391,
      "target":1390,
      "directed":false,
      "length":0.0120885,
      "support":0.0,
      "removed":false,
      "sequences":[
        "ID_CEC-19-0084|ST_2|CODE_15031|SX_M|RISK_NA|AGE_25|SES_NA|SCO_NA|CD4_2|DRUG_NA|MET_NA|APP_NA|RES_2|REC_0|VEN_NA|CL_454|NAT_NA|2019-08-21",
        "ID_CEC-22-8951|ST_2|CODE_15122|SX_M|RISK_3|AGE_24|SES_2|SCO_2|CD4_1|DRUG_0|MET_NA|APP_1|RES_2|REC_0|VEN_0|CL_454|NAT_mex|2022-09-12"
      ],
      "attributes":[
        "BULK"
      ]
    },
    {
      "source":2388,
      "target":2389,
      "directed":false,
      "length":0.0110163,
      "support":0.0,
      "removed":false,
      "sequences":[
        "ID_CEC-19-0090|ST_2|CODE_15035|SX_M|RISK_NA|AGE_29|SES_NA|SCO_NA|CD4_3|DRUG_NA|MET_NA|APP_NA|RES_1|REC_0|VEN_NA|CL_706|NAT_NA|2019-08-21",
        "ID_CEC-21-4016|ST_2|CODE_15035|SX_M|RISK_3|AGE_20|SES_2|SCO_2|CD4_1|DRUG_1|MET_NA|APP_1|RES_1|REC_0|VEN_1|CL_706|NAT_mex|2021-06-17"
      ],
      "attributes":[
        "BULK"
      ]
    },
    {
      "source":2390,
      "target":2391,
      "directed":false,
      "length":0.00388247,
      "support":0.0,
      "removed":false,
      "sequences":[
        "ID_CEC-19-0093|ST_1|CODE_09016|SX_M|RISK_NA|AGE_29|SES_NA|SCO_NA|CD4_3|DRUG_NA|MET_NA|APP_NA|RES_1|REC_0|VEN_NA|CL_31|NAT_NA|2019-08-21",
        "ID_CEC-19-0107|ST_1|CODE_09016|SX_M|RISK_NA|AGE_30|SES_NA|SCO_NA|CD4_2|DRUG_NA|MET_NA|APP_NA|RES_1|REC_NA|VEN_NA|CL_31|NAT_NA|2019-08-23"
      ],
      "attributes":[
        "BULK"
      ]
    },
    {
      "source":2393,
      "target":2392,
      "directed":false,
      "length":0.00815847,
      "support":0.0,
      "removed":false,
      "sequences":[
        "ID_CEC-19-0097|ST_1|CODE_09008|SX_M|RISK_NA|AGE_21|SES_NA|SCO_NA|CD4_2|DRUG_NA|MET_NA|APP_NA|RES_1|REC_0|VEN_NA|CL_324|NAT_NA|2019-08-23",
        "ID_CEC-20-1125|ST_1|CODE_09014|SX_M|RISK_3|AGE_27|SES_2|SCO_3|CD4_2|DRUG_0|MET_NA|APP_0|RES_1|REC_0|VEN_0|CL_324|NAT_mex|2020-08-12"
      ],
      "attributes":[
        "BULK"
      ]
    },
    {
      "source":2395,
      "target":2394,
      "directed":false,
      "length":0.0135189,
      "support":0.0,
      "removed":false,
      "sequences":[
        "ID_CEC-19-0101|ST_1|CODE_09007|SX_M|RISK_NA|AGE_22|SES_NA|SCO_NA|CD4_3|DRUG_NA|MET_NA|APP_NA|RES_1|REC_0|VEN_NA|CL_538|NAT_NA|2019-08-23",
        "ID_CEC-21-3104|ST_2|CODE_15039|SX_M|RISK_3|AGE_28|SES_2|SCO_2|CD4_1|DRUG_0|MET_NA|APP_0|RES_1|REC_0|VEN_1|CL_538|NAT_mex|2021-03-26"
      ],
      "attributes":[
        "BULK"
      ]
    },
    {
      "source":1395,
      "target":1392,
      "directed":false,
      "length":0.00458641,
      "support":0.0,
      "removed":false,
      "sequences":[
        "ID_CEC-19-0103|ST_2|CODE_15033|SX_M|RISK_NA|AGE_26|SES_NA|SCO_NA|CD4_1|DRUG_NA|MET_NA|APP_NA|RES_1|REC_0|VEN_NA|CL_455|NAT_NA|2019-08-23",
        "ID_CEC-21-4978|ST_2|CODE_15033|SX_M|RISK_3|AGE_34|SES_2|SCO_3|CD4_2|DRUG_1|MET_NA|APP_0|RES_1|REC_0|VEN_0|CL_455|NAT_mex|2021-09-24"
      ],
      "attributes":[
        "BULK"
      ]
    },
    {
      "source":1395,
      "target":1393,
      "directed":false,
      "length":0.00387973,
      "support":0.0,
      "removed":false,
      "sequences":[
        "ID_CEC-19-0103|ST_2|CODE_15033|SX_M|RISK_NA|AGE_26|SES_NA|SCO_NA|CD4_1|DRUG_NA|MET_NA|APP_NA|RES_1|REC_0|VEN_NA|CL_455|NAT_NA|2019-08-23",
        "ID_CEC-21-5869|ST_2|CODE_15104|SX_M|RISK_3|AGE_27|SES_2|SCO_2|CD4_2|DRUG_1|MET_NA|APP_0|RES_1|REC_0|VEN_0|CL_455|NAT_mex|2021-12-08"
      ],
      "attributes":[
        "BULK"
      ]
    },
    {
      "source":1395,
      "target":1394,
      "directed":false,
      "length":0.00671894,
      "support":0.0,
      "removed":false,
      "sequences":[
        "ID_CEC-19-0103|ST_2|CODE_15033|SX_M|RISK_NA|AGE_26|SES_NA|SCO_NA|CD4_1|DRUG_NA|MET_NA|APP_NA|RES_1|REC_0|VEN_NA|CL_455|NAT_NA|2019-08-23",
        "ID_CEC-22-7203|ST_1|CODE_09005|SX_M|RISK_3|AGE_27|SES_2|SCO_3|CD4_2|DRUG_1|MET_NA|APP_0|RES_1|REC_1|VEN_0|CL_455|NAT_mex|2022-04-20"
      ],
      "attributes":[
        "BULK"
      ]
    },
    {
      "source":1396,
      "target":1397,
      "directed":false,
      "length":0.0131516,
      "support":0.0,
      "removed":false,
      "sequences":[
        "ID_CEC-19-0108|ST_1|CODE_09015|SX_M|RISK_NA|AGE_37|SES_NA|SCO_NA|CD4_1|DRUG_NA|MET_NA|APP_NA|RES_1|REC_0|VEN_NA|CL_217|NAT_NA|2019-08-23",
        "ID_CEC-19-0583|ST_1|CODE_09010|SX_M|RISK_NA|AGE_28|SES_NA|SCO_NA|CD4_2|DRUG_NA|MET_NA|APP_NA|RES_1|REC_1|VEN_NA|CL_217|NAT_NA|2019-10-16"
      ],
      "attributes":[
        "BULK"
      ]
    },
    {
      "source":1396,
      "target":1399,
      "directed":false,
      "length":0.0131515,
      "support":0.0,
      "removed":false,
      "sequences":[
        "ID_CEC-19-0108|ST_1|CODE_09015|SX_M|RISK_NA|AGE_37|SES_NA|SCO_NA|CD4_1|DRUG_NA|MET_NA|APP_NA|RES_1|REC_0|VEN_NA|CL_217|NAT_NA|2019-08-23",
        "ID_CEC-21-3159|ST_1|CODE_07106|SX_M|RISK_3|AGE_43|SES_1|SCO_2|CD4_1|DRUG_NA|MET_NA|APP_NA|RES_1|REC_0|VEN_NA|CL_217|NAT_mex|2021-04-05"
      ],
      "attributes":[
        "BULK"
      ]
    },
    {
      "source":2396,
      "target":2397,
      "directed":false,
      "length":0.00281961,
      "support":0.0,
      "removed":false,
      "sequences":[
        "ID_CEC-19-0109|ST_1|CODE_09005|SX_M|RISK_NA|AGE_40|SES_NA|SCO_NA|CD4_2|DRUG_NA|MET_NA|APP_NA|RES_1|REC_0|VEN_NA|CL_199|NAT_NA|2019-08-23",
        "ID_CEC-19-0110|ST_1|CODE_09015|SX_F|RISK_NA|AGE_19|SES_NA|SCO_NA|CD4_1|DRUG_NA|MET_NA|APP_NA|RES_1|REC_0|VEN_NA|CL_199|NAT_NA|2019-08-23"
      ],
      "attributes":[
        "BULK"
      ]
    },
    {
      "source":2398,
      "target":2399,
      "directed":false,
      "length":0.00993659,
      "support":0.0,
      "removed":false,
      "sequences":[
        "ID_CEC-19-0111|ST_1|CODE_09011|SX_M|RISK_NA|AGE_29|SES_NA|SCO_NA|CD4_2|DRUG_NA|MET_NA|APP_NA|RES_1|REC_0|VEN_NA|CL_539|NAT_NA|2019-08-23",
        "ID_CEC-22-7011|ST_1|CODE_09003|SX_M|RISK_NA|AGE_19|SES_NA|SCO_NA|CD4_1|DRUG_NA|MET_NA|APP_NA|RES_1|REC_0|VEN_NA|CL_539|NAT_NA|2022-03-31"
      ],
      "attributes":[
        "BULK"
      ]
    },
    {
      "source":1403,
      "target":1400,
      "directed":false,
      "length":0.00459538,
      "support":0.0,
      "removed":false,
      "sequences":[
        "ID_CEC-19-0114|ST_1|CODE_09010|SX_FT|RISK_NA|AGE_37|SES_NA|SCO_NA|CD4_2|DRUG_NA|MET_NA|APP_NA|RES_1|REC_0|VEN_NA|CL_113|NAT_NA|2019-08-23",
        "ID_CEC-21-4710|ST_1|CODE_09010|SX_M|RISK_2|AGE_30|SES_1|SCO_2|CD4_2|DRUG_1|MET_1|APP_0|RES_1|REC_1|VEN_1|CL_113|NAT_mex|2021-08-30"
      ],
      "attributes":[
        "BULK"
      ]
    },
    {
      "source":1403,
      "target":1401,
      "directed":false,
      "length":0.00423543,
      "support":0.0,
      "removed":false,
      "sequences":[
        "ID_CEC-19-0114|ST_1|CODE_09010|SX_FT|RISK_NA|AGE_37|SES_NA|SCO_NA|CD4_2|DRUG_NA|MET_NA|APP_NA|RES_1|REC_0|VEN_NA|CL_113|NAT_NA|2019-08-23",
        "ID_CEC-21-5836|ST_1|CODE_09003|SX_FT|RISK_4|AGE_31|SES_1|SCO_2|CD4_3|DRUG_0|MET_0|APP_0|RES_1|REC_0|VEN_0|CL_113|NAT_mex|2021-12-06"
      ],
      "attributes":[
        "BULK"
      ]
    },
    {
      "source":1403,
      "target":1402,
      "directed":false,
      "length":0.00423576,
      "support":0.0,
      "removed":false,
      "sequences":[
        "ID_CEC-19-0114|ST_1|CODE_09010|SX_FT|RISK_NA|AGE_37|SES_NA|SCO_NA|CD4_2|DRUG_NA|MET_NA|APP_NA|RES_1|REC_0|VEN_NA|CL_113|NAT_NA|2019-08-23",
        "ID_CEC-22-7714|ST_1|CODE_09010|SX_FT|RISK_4|AGE_34|SES_1|SCO_1|CD4_1|DRUG_0|MET_NA|APP_0|RES_1|REC_0|VEN_0|CL_113|NAT_mex|2022-05-27"
      ],
      "attributes":[
        "BULK"
      ]
    },
    {
      "source":2400,
      "target":2401,
      "directed":false,
      "length":0.00708079,
      "support":0.0,
      "removed":false,
      "sequences":[
        "ID_CEC-19-0121|ST_1|CODE_09016|SX_M|RISK_NA|AGE_20|SES_NA|SCO_NA|CD4_2|DRUG_NA|MET_NA|APP_NA|RES_1|REC_0|VEN_NA|CL_195|NAT_NA|2019-08-27",
        "ID_CEC-19-0182|ST_1|CODE_09007|SX_M|RISK_NA|AGE_26|SES_NA|SCO_NA|CD4_1|DRUG_NA|MET_NA|APP_NA|RES_1|REC_0|VEN_NA|CL_195|NAT_NA|2019-09-04"
      ],
      "attributes":[
        "BULK"
      ]
    },
    {
      "source":585,
      "target":586,
      "directed":false,
      "length":0.00636074,
      "support":0.0,
      "removed":false,
      "sequences":[
        "ID_CEC-19-0122|ST_1|CODE_09002|SX_M|RISK_NA|AGE_25|SES_NA|SCO_NA|CD4_3|DRUG_NA|MET_NA|APP_NA|RES_1|REC_1|VEN_NA|CL_144|NAT_NA|2019-08-27",
        "ID_CEC-19-0554|ST_1|CODE_09015|SX_M|RISK_NA|AGE_20|SES_NA|SCO_NA|CD4_3|DRUG_NA|MET_NA|APP_NA|RES_1|REC_0|VEN_NA|CL_144|NAT_NA|2019-10-16"
      ],
      "attributes":[
        "BULK"
      ]
    },
    {
      "source":585,
      "target":584,
      "directed":false,
      "length":0.00423533,
      "support":0.0,
      "removed":false,
      "sequences":[
        "ID_CEC-19-0122|ST_1|CODE_09002|SX_M|RISK_NA|AGE_25|SES_NA|SCO_NA|CD4_3|DRUG_NA|MET_NA|APP_NA|RES_1|REC_1|VEN_NA|CL_144|NAT_NA|2019-08-27",
        "ID_CEC-19-0711|ST_1|CODE_07106|SX_M|RISK_NA|AGE_24|SES_NA|SCO_NA|CD4_2|DRUG_NA|MET_NA|APP_NA|RES_2|REC_0|VEN_NA|CL_144|NAT_NA|2019-11-01"
      ],
      "attributes":[
        "BULK"
      ]
    },
    {
      "source":585,
      "target":578,
      "directed":false,
      "length":0.00459012,
      "support":0.0,
      "removed":false,
      "sequences":[
        "ID_CEC-19-0122|ST_1|CODE_09002|SX_M|RISK_NA|AGE_25|SES_NA|SCO_NA|CD4_3|DRUG_NA|MET_NA|APP_NA|RES_1|REC_1|VEN_NA|CL_144|NAT_NA|2019-08-27",
        "ID_CEC-20-1609|ST_1|CODE_09015|SX_M|RISK_3|AGE_29|SES_2|SCO_3|CD4_1|DRUG_1|MET_NA|APP_1|RES_1|REC_0|VEN_0|CL_144|NAT_mex|2020-10-05"
      ],
      "attributes":[
        "BULK"
      ]
    },
    {
      "source":585,
      "target":579,
      "directed":false,
      "length":0.00885419,
      "support":0.0,
      "removed":false,
      "sequences":[
        "ID_CEC-19-0122|ST_1|CODE_09002|SX_M|RISK_NA|AGE_25|SES_NA|SCO_NA|CD4_3|DRUG_NA|MET_NA|APP_NA|RES_1|REC_1|VEN_NA|CL_144|NAT_NA|2019-08-27",
        "ID_CEC-21-3357|ST_2|CODE_15033|SX_M|RISK_3|AGE_25|SES_2|SCO_2|CD4_2|DRUG_0|MET_NA|APP_0|RES_5|REC_0|VEN_0|CL_144|NAT_mex|2021-04-20"
      ],
      "attributes":[
        "BULK"
      ]
    },
    {
      "source":585,
      "target":580,
      "directed":false,
      "length":0.0124406,
      "support":0.0,
      "removed":false,
      "sequences":[
        "ID_CEC-19-0122|ST_1|CODE_09002|SX_M|RISK_NA|AGE_25|SES_NA|SCO_NA|CD4_3|DRUG_NA|MET_NA|APP_NA|RES_1|REC_1|VEN_NA|CL_144|NAT_NA|2019-08-27",
        "ID_CEC-21-3574|ST_2|CODE_15023|SX_M|RISK_3|AGE_19|SES_1|SCO_2|CD4_1|DRUG_1|MET_NA|APP_0|RES_1|REC_0|VEN_0|CL_144|NAT_mex|2021-05-07"
      ],
      "attributes":[
        "BULK"
      ]
    },
    {
      "source":585,
      "target":581,
      "directed":false,
      "length":0.00494719,
      "support":0.0,
      "removed":false,
      "sequences":[
        "ID_CEC-19-0122|ST_1|CODE_09002|SX_M|RISK_NA|AGE_25|SES_NA|SCO_NA|CD4_3|DRUG_NA|MET_NA|APP_NA|RES_1|REC_1|VEN_NA|CL_144|NAT_NA|2019-08-27",
        "ID_CEC-21-4898|ST_1|CODE_09010|SX_M|RISK_3|AGE_21|SES_2|SCO_2|CD4_3|DRUG_0|MET_NA|APP_1|RES_1|REC_0|VEN_0|CL_144|NAT_mex|2021-09-20"
      ],
      "attributes":[
        "BULK"
      ]
    },
    {
      "source":585,
      "target":583,
      "directed":false,
      "length":0.00707043,
      "support":0.0,
      "removed":false,
      "sequences":[
        "ID_CEC-19-0122|ST_1|CODE_09002|SX_M|RISK_NA|AGE_25|SES_NA|SCO_NA|CD4_3|DRUG_NA|MET_NA|APP_NA|RES_1|REC_1|VEN_NA|CL_144|NAT_NA|2019-08-27",
        "ID_CEC-22-7170|ST_1|CODE_09011|SX_M|RISK_3|AGE_27|SES_1|SCO_3|CD4_1|DRUG_0|MET_NA|APP_0|RES_1|REC_0|VEN_0|CL_144|NAT_mex|2022-04-18"
      ],
      "attributes":[
        "BULK"
      ]
    },
    {
      "source":803,
      "target":804,
      "directed":false,
      "length":0.0106412,
      "support":0.0,
      "removed":false,
      "sequences":[
        "ID_CEC-19-0126|ST_1|CODE_09010|SX_M|RISK_NA|AGE_30|SES_NA|SCO_NA|CD4_2|DRUG_NA|MET_NA|APP_NA|RES_1|REC_0|VEN_NA|CL_150|NAT_NA|2019-08-28",
        "ID_CEC-20-1371|ST_1|CODE_09015|SX_M|RISK_3|AGE_30|SES_2|SCO_2|CD4_1|DRUG_1|MET_NA|APP_1|RES_1|REC_0|VEN_1|CL_150|NAT_mex|2020-09-07"
      ],
      "attributes":[
        "BULK"
      ]
    },
    {
      "source":803,
      "target":805,
      "directed":false,
      "length":0.00494608,
      "support":0.0,
      "removed":false,
      "sequences":[
        "ID_CEC-19-0126|ST_1|CODE_09010|SX_M|RISK_NA|AGE_30|SES_NA|SCO_NA|CD4_2|DRUG_NA|MET_NA|APP_NA|RES_1|REC_0|VEN_NA|CL_150|NAT_NA|2019-08-28",
        "ID_CEC-20-1916|ST_1|CODE_09010|SX_M|RISK_3|AGE_37|SES_2|SCO_3|CD4_2|DRUG_1|MET_NA|APP_1|RES_1|REC_0|VEN_0|CL_150|NAT_mex|2020-11-03"
      ],
      "attributes":[
        "BULK"
      ]
    },
    {
      "source":803,
      "target":799,
      "directed":false,
      "length":0.00958523,
      "support":0.0,
      "removed":false,
      "sequences":[
        "ID_CEC-19-0126|ST_1|CODE_09010|SX_M|RISK_NA|AGE_30|SES_NA|SCO_NA|CD4_2|DRUG_NA|MET_NA|APP_NA|RES_1|REC_0|VEN_NA|CL_150|NAT_NA|2019-08-28",
        "ID_CEC-21-3745|ST_1|CODE_09007|SX_M|RISK_3|AGE_21|SES_2|SCO_2|CD4_2|DRUG_0|MET_NA|APP_1|RES_1|REC_0|VEN_NA|CL_150|NAT_mex|2021-05-24"
      ],
      "attributes":[
        "BULK"
      ]
    },
    {
      "source":803,
      "target":800,
      "directed":false,
      "length":0.00922889,
      "support":0.0,
      "removed":false,
      "sequences":[
        "ID_CEC-19-0126|ST_1|CODE_09010|SX_M|RISK_NA|AGE_30|SES_NA|SCO_NA|CD4_2|DRUG_NA|MET_NA|APP_NA|RES_1|REC_0|VEN_NA|CL_150|NAT_NA|2019-08-28",
        "ID_CEC-21-4699|ST_1|CODE_09012|SX_M|RISK_3|AGE_23|SES_2|SCO_2|CD4_2|DRUG_0|MET_NA|APP_NA|RES_1|REC_1|VEN_NA|CL_150|NAT_mex|2021-08-30"
      ],
      "attributes":[
        "BULK"
      ]
    },
    {
      "source":803,
      "target":802,
      "directed":false,
      "length":0.0120851,
      "support":0.0,
      "removed":false,
      "sequences":[
        "ID_CEC-19-0126|ST_1|CODE_09010|SX_M|RISK_NA|AGE_30|SES_NA|SCO_NA|CD4_2|DRUG_NA|MET_NA|APP_NA|RES_1|REC_0|VEN_NA|CL_150|NAT_NA|2019-08-28",
        "ID_CEC-22-9835|ST_1|CODE_09007|SX_M|RISK_3|AGE_51|SES_2|SCO_2|CD4_1|DRUG_0|MET_NA|APP_1|RES_1|REC_0|VEN_1|CL_150|NAT_mex|2022-12-12"
      ],
      "attributes":[
        "BULK"
      ]
    },
    {
      "source":1405,
      "target":1406,
      "directed":false,
      "length":0.0120978,
      "support":0.0,
      "removed":false,
      "sequences":[
        "ID_CEC-19-0130|ST_1|CODE_09005|SX_M|RISK_NA|AGE_27|SES_NA|SCO_NA|CD4_2|DRUG_NA|MET_NA|APP_NA|RES_1|REC_0|VEN_NA|CL_540|NAT_NA|2019-08-28",
        "ID_CEC-21-4470|ST_1|CODE_09010|SX_F|RISK_1|AGE_30|SES_1|SCO_3|CD4_2|DRUG_0|MET_NA|APP_NA|RES_1|REC_1|VEN_NA|CL_NA|NAT_mex|2021-08-05"
      ],
      "attributes":[
        "BULK"
      ]
    },
    {
      "source":1405,
      "target":1404,
      "directed":false,
      "length":0.0110177,
      "support":0.0,
      "removed":false,
      "sequences":[
        "ID_CEC-19-0130|ST_1|CODE_09005|SX_M|RISK_NA|AGE_27|SES_NA|SCO_NA|CD4_2|DRUG_NA|MET_NA|APP_NA|RES_1|REC_0|VEN_NA|CL_540|NAT_NA|2019-08-28",
        "ID_CEC-21-5066|ST_1|CODE_09015|SX_M|RISK_3|AGE_35|SES_1|SCO_3|CD4_1|DRUG_NA|MET_NA|APP_1|RES_1|REC_0|VEN_NA|CL_540|NAT_mex|2021-10-01"
      ],
      "attributes":[
        "BULK"
      ]
    },
    {
      "source":1405,
      "target":1407,
      "directed":false,
      "length":0.0102883,
      "support":0.0,
      "removed":false,
      "sequences":[
        "ID_CEC-19-0130|ST_1|CODE_09005|SX_M|RISK_NA|AGE_27|SES_NA|SCO_NA|CD4_2|DRUG_NA|MET_NA|APP_NA|RES_1|REC_0|VEN_NA|CL_540|NAT_NA|2019-08-28",
        "ID_CEC-22-8357|ST_1|CODE_09004|SX_M|RISK_3|AGE_37|SES_2|SCO_3|CD4_1|DRUG_1|MET_NA|APP_1|RES_1|REC_0|VEN_1|CL_540|NAT_mex|2022-07-18"
      ],
      "attributes":[
        "BULK"
      ]
    },
    {
      "source":2402,
      "target":2403,
      "directed":false,
      "length":0.00423552,
      "support":0.0,
      "removed":false,
      "sequences":[
        "ID_CEC-19-0136|ST_1|CODE_09005|SX_M|RISK_NA|AGE_29|SES_NA|SCO_NA|CD4_3|DRUG_NA|MET_NA|APP_NA|RES_1|REC_1|VEN_NA|CL_456|NAT_NA|2019-08-28",
        "ID_CEC-22-8052|ST_2|CODE_15025|SX_M|RISK_3|AGE_40|SES_2|SCO_2|CD4_1|DRUG_0|MET_NA|APP_1|RES_1|REC_0|VEN_0|CL_456|NAT_mex|2022-06-23"
      ],
      "attributes":[
        "BULK"
      ]
    },
    {
      "source":812,
      "target":806,
      "directed":false,
      "length":0.0121014,
      "support":0.0,
      "removed":false,
      "sequences":[
        "ID_CEC-19-0137|ST_2|CODE_15033|SX_M|RISK_NA|AGE_22|SES_NA|SCO_NA|CD4_2|DRUG_NA|MET_NA|APP_NA|RES_1|REC_0|VEN_NA|CL_189|NAT_NA|2019-08-28",
        "ID_CEC-20-1128|ST_1|CODE_09010|SX_M|RISK_3|AGE_24|SES_1|SCO_2|CD4_2|DRUG_1|MET_NA|APP_1|RES_1|REC_0|VEN_1|CL_189|NAT_mex|2020-08-12"
      ],
      "attributes":[
        "BULK"
      ]
    },
    {
      "source":812,
      "target":807,
      "directed":false,
      "length":0.0113786,
      "support":0.0,
      "removed":false,
      "sequences":[
        "ID_CEC-19-0137|ST_2|CODE_15033|SX_M|RISK_NA|AGE_22|SES_NA|SCO_NA|CD4_2|DRUG_NA|MET_NA|APP_NA|RES_1|REC_0|VEN_NA|CL_189|NAT_NA|2019-08-28",
        "ID_CEC-20-1243|ST_1|CODE_09007|SX_M|RISK_3|AGE_24|SES_1|SCO_3|CD4_2|DRUG_0|MET_NA|APP_0|RES_1|REC_0|VEN_NA|CL_189|NAT_mex|2020-08-21"
      ],
      "attributes":[
        "BULK"
      ]
    },
    {
      "source":812,
      "target":808,
      "directed":false,
      "length":0.0135463,
      "support":0.0,
      "removed":false,
      "sequences":[
        "ID_CEC-19-0137|ST_2|CODE_15033|SX_M|RISK_NA|AGE_22|SES_NA|SCO_NA|CD4_2|DRUG_NA|MET_NA|APP_NA|RES_1|REC_0|VEN_NA|CL_189|NAT_NA|2019-08-28",
        "ID_CEC-20-2088|ST_1|CODE_09010|SX_M|RISK_3|AGE_19|SES_2|SCO_2|CD4_1|DRUG_0|MET_NA|APP_1|RES_1|REC_0|VEN_1|CL_189|NAT_mex|2020-11-23"
      ],
      "attributes":[
        "BULK"
      ]
    },
    {
      "source":812,
      "target":809,
      "directed":false,
      "length":0.0135384,
      "support":0.0,
      "removed":false,
      "sequences":[
        "ID_CEC-19-0137|ST_2|CODE_15033|SX_M|RISK_NA|AGE_22|SES_NA|SCO_NA|CD4_2|DRUG_NA|MET_NA|APP_NA|RES_1|REC_0|VEN_NA|CL_189|NAT_NA|2019-08-28",
        "ID_CEC-22-5950|ST_1|CODE_09010|SX_M|RISK_3|AGE_25|SES_1|SCO_2|CD4_1|DRUG_0|MET_NA|APP_1|RES_1|REC_0|VEN_0|CL_189|NAT_mex|2022-01-03"
      ],
      "attributes":[
        "BULK"
      ]
    },
    {
      "source":812,
      "target":810,
      "directed":false,
      "length":0.0124574,
      "support":0.0,
      "removed":false,
      "sequences":[
        "ID_CEC-19-0137|ST_2|CODE_15033|SX_M|RISK_NA|AGE_22|SES_NA|SCO_NA|CD4_2|DRUG_NA|MET_NA|APP_NA|RES_1|REC_0|VEN_NA|CL_189|NAT_NA|2019-08-28",
        "ID_CEC-22-9149|ST_1|CODE_09007|SX_M|RISK_3|AGE_25|SES_2|SCO_3|CD4_1|DRUG_1|MET_NA|APP_1|RES_1|REC_0|VEN_0|CL_189|NAT_mex|2022-09-28"
      ],
      "attributes":[
        "BULK"
      ]
    },
    {
      "source":2405,
      "target":2404,
      "directed":false,
      "length":0.0128698,
      "support":0.0,
      "removed":false,
      "sequences":[
        "ID_CEC-19-0139|ST_1|CODE_09016|SX_M|RISK_NA|AGE_28|SES_NA|SCO_NA|CD4_2|DRUG_NA|MET_NA|APP_NA|RES_1|REC_0|VEN_NA|CL_NA|NAT_NA|2019-08-28",
        "ID_CEC-19-0753|ST_1|CODE_09016|SX_M|RISK_NA|AGE_25|SES_NA|SCO_NA|CD4_2|DRUG_NA|MET_NA|APP_NA|RES_1|REC_0|VEN_NA|CL_236|NAT_NA|2019-11-08"
      ],
      "attributes":[
        "BULK"
      ]
    },
    {
      "source":1411,
      "target":1408,
      "directed":false,
      "length":0.00529885,
      "support":0.0,
      "removed":false,
      "sequences":[
        "ID_CEC-19-0141|ST_1|CODE_09006|SX_M|RISK_NA|AGE_20|SES_NA|SCO_NA|CD4_2|DRUG_NA|MET_NA|APP_NA|RES_1|REC_1|VEN_NA|CL_1|NAT_NA|2019-08-28",
        "ID_CEC-20-1077|ST_1|CODE_09007|SX_M|RISK_2|AGE_23|SES_2|SCO_2|CD4_1|DRUG_0|MET_NA|APP_1|RES_1|REC_0|VEN_0|CL_1|NAT_mex|2020-08-05"
      ],
      "attributes":[
        "BULK"
      ]
    },
    {
      "source":1411,
      "target":1409,
      "directed":false,
      "length":0.00922054,
      "support":0.0,
      "removed":false,
      "sequences":[
        "ID_CEC-19-0141|ST_1|CODE_09006|SX_M|RISK_NA|AGE_20|SES_NA|SCO_NA|CD4_2|DRUG_NA|MET_NA|APP_NA|RES_1|REC_1|VEN_NA|CL_1|NAT_NA|2019-08-28",
        "ID_CEC-22-7996|ST_1|CODE_09006|SX_M|RISK_3|AGE_30|SES_1|SCO_2|CD4_2|DRUG_0|MET_NA|APP_1|RES_1|REC_0|VEN_0|CL_1|NAT_mex|2022-06-17"
      ],
      "attributes":[
        "BULK"
      ]
    },
    {
      "source":1411,
      "target":1410,
      "directed":false,
      "length":0.00530024,
      "support":0.0,
      "removed":false,
      "sequences":[
        "ID_CEC-19-0141|ST_1|CODE_09006|SX_M|RISK_NA|AGE_20|SES_NA|SCO_NA|CD4_2|DRUG_NA|MET_NA|APP_NA|RES_1|REC_1|VEN_NA|CL_1|NAT_NA|2019-08-28",
        "ID_CEC-22-8307|ST_2|CODE_15057|SX_M|RISK_3|AGE_19|SES_2|SCO_2|CD4_2|DRUG_1|MET_NA|APP_1|RES_2|REC_0|VEN_1|CL_1|NAT_mex|2022-07-14"
      ],
      "attributes":[
        "BULK"
      ]
    },
    {
      "source":1821,
      "target":1820,
      "directed":false,
      "length":0.00424153,
      "support":0.0,
      "removed":false,
      "sequences":[
        "ID_CEC-19-0146|ST_1|CODE_09003|SX_M|RISK_3|AGE_26|SES_1|SCO_1|CD4_1|DRUG_0|MET_NA|APP_1|RES_1|REC_0|VEN_0|CL_286|NAT_mex|2019-08-28",
        "ID_CEC-20-1116|ST_1|CODE_09012|SX_M|RISK_NA|AGE_23|SES_1|SCO_3|CD4_2|DRUG_NA|MET_NA|APP_NA|RES_1|REC_1|VEN_NA|CL_286|NAT_mex|2020-08-11"
      ],
      "attributes":[
        "BULK"
      ]
    },
    {
      "source":1821,
      "target":1819,
      "directed":false,
      "length":0.00922395,
      "support":0.0,
      "removed":false,
      "sequences":[
        "ID_CEC-19-0146|ST_1|CODE_09003|SX_M|RISK_3|AGE_26|SES_1|SCO_1|CD4_1|DRUG_0|MET_NA|APP_1|RES_1|REC_0|VEN_0|CL_286|NAT_mex|2019-08-28",
        "ID_CEC-20-2138|ST_1|CODE_09007|SX_M|RISK_3|AGE_28|SES_1|SCO_2|CD4_1|DRUG_1|MET_NA|APP_1|RES_1|REC_0|VEN_1|CL_NA|NAT_mex|2020-11-30"
      ],
      "attributes":[
        "BULK"
      ]
    },
    {
      "source":1824,
      "target":1822,
      "directed":false,
      "length":0.00317341,
      "support":0.0,
      "removed":false,
      "sequences":[
        "ID_CEC-19-0147|ST_1|CODE_09015|SX_M|RISK_NA|AGE_22|SES_NA|SCO_NA|CD4_2|DRUG_NA|MET_NA|APP_NA|RES_6|REC_1|VEN_NA|CL_55|NAT_NA|2019-08-29",
        "ID_CEC-20-2125|ST_1|CODE_09015|SX_M|RISK_NA|AGE_31|SES_NA|SCO_NA|CD4_2|DRUG_NA|MET_NA|APP_NA|RES_5|REC_0|VEN_NA|CL_55|NAT_NA|2020-11-27"
      ],
      "attributes":[
        "BULK"
      ]
    },
    {
      "source":1824,
      "target":1823,
      "directed":false,
      "length":0.00423553,
      "support":0.0,
      "removed":false,
      "sequences":[
        "ID_CEC-19-0147|ST_1|CODE_09015|SX_M|RISK_NA|AGE_22|SES_NA|SCO_NA|CD4_2|DRUG_NA|MET_NA|APP_NA|RES_6|REC_1|VEN_NA|CL_55|NAT_NA|2019-08-29",
        "ID_CEC-21-5591|ST_1|CODE_09005|SX_M|RISK_3|AGE_24|SES_2|SCO_2|CD4_2|DRUG_1|MET_NA|APP_1|RES_5|REC_0|VEN_0|CL_55|NAT_mex|2021-11-12"
      ],
      "attributes":[
        "BULK"
      ]
    },
    {
      "source":125,
      "target":126,
      "directed":false,
      "length":0.0117181,
      "support":0.0,
      "removed":false,
      "sequences":[
        "ID_CEC-19-0151|ST_2|CODE_15104|SX_M|RISK_NA|AGE_29|SES_NA|SCO_NA|CD4_3|DRUG_NA|MET_NA|APP_NA|RES_1|REC_1|VEN_NA|CL_75|NAT_NA|2019-08-29",
        "ID_CEC-19-0287|ST_2|CODE_15109|SX_M|RISK_NA|AGE_28|SES_NA|SCO_NA|CD4_2|DRUG_NA|MET_NA|APP_NA|RES_1|REC_0|VEN_NA|CL_75|NAT_NA|2019-09-13"
      ],
      "attributes":[
        "BULK"
      ]
    },
    {
      "source":125,
      "target":127,
      "directed":false,
      "length":0.0113617,
      "support":0.0,
      "removed":false,
      "sequences":[
        "ID_CEC-19-0151|ST_2|CODE_15104|SX_M|RISK_NA|AGE_29|SES_NA|SCO_NA|CD4_3|DRUG_NA|MET_NA|APP_NA|RES_1|REC_1|VEN_NA|CL_75|NAT_NA|2019-08-29",
        "ID_CEC-19-0311|ST_1|CODE_09005|SX_M|RISK_NA|AGE_26|SES_NA|SCO_NA|CD4_2|DRUG_NA|MET_NA|APP_NA|RES_1|REC_0|VEN_NA|CL_75|NAT_NA|2019-09-18"
      ],
      "attributes":[
        "BULK"
      ]
    },
    {
      "source":125,
      "target":128,
      "directed":false,
      "length":0.0106452,
      "support":0.0,
      "removed":false,
      "sequences":[
        "ID_CEC-19-0151|ST_2|CODE_15104|SX_M|RISK_NA|AGE_29|SES_NA|SCO_NA|CD4_3|DRUG_NA|MET_NA|APP_NA|RES_1|REC_1|VEN_NA|CL_75|NAT_NA|2019-08-29",
        "ID_CEC-19-0376|ST_2|CODE_15104|SX_M|RISK_NA|AGE_23|SES_NA|SCO_NA|CD4_2|DRUG_NA|MET_NA|APP_NA|RES_1|REC_1|VEN_NA|CL_75|NAT_NA|2019-09-25"
      ],
      "attributes":[
        "BULK"
      ]
    },
    {
      "source":125,
      "target":123,
      "directed":false,
      "length":0.0106499,
      "support":0.0,
      "removed":false,
      "sequences":[
        "ID_CEC-19-0151|ST_2|CODE_15104|SX_M|RISK_NA|AGE_29|SES_NA|SCO_NA|CD4_3|DRUG_NA|MET_NA|APP_NA|RES_1|REC_1|VEN_NA|CL_75|NAT_NA|2019-08-29",
        "ID_CEC-21-3218|ST_1|CODE_07106|SX_F|RISK_4|AGE_29|SES_2|SCO_3|CD4_1|DRUG_1|MET_NA|APP_NA|RES_1|REC_0|VEN_NA|CL_75|NAT_mex|2021-04-08"
      ],
      "attributes":[
        "BULK"
      ]
    },
    {
      "source":125,
      "target":112,
      "directed":false,
      "length":0.0138776,
      "support":0.0,
      "removed":false,
      "sequences":[
        "ID_CEC-19-0151|ST_2|CODE_15104|SX_M|RISK_NA|AGE_29|SES_NA|SCO_NA|CD4_3|DRUG_NA|MET_NA|APP_NA|RES_1|REC_1|VEN_NA|CL_75|NAT_NA|2019-08-29",
        "ID_CEC-21-3817|ST_1|CODE_07106|SX_M|RISK_3|AGE_23|SES_2|SCO_2|CD4_2|DRUG_1|MET_NA|APP_1|RES_1|REC_0|VEN_0|CL_75|NAT_mex|2021-05-31"
      ],
      "attributes":[
        "BULK"
      ]
    },
    {
      "source":125,
      "target":115,
      "directed":false,
      "length":0.0128055,
      "support":0.0,
      "removed":false,
      "sequences":[
        "ID_CEC-19-0151|ST_2|CODE_15104|SX_M|RISK_NA|AGE_29|SES_NA|SCO_NA|CD4_3|DRUG_NA|MET_NA|APP_NA|RES_1|REC_1|VEN_NA|CL_75|NAT_NA|2019-08-29",
        "ID_CEC-21-5320|ST_2|CODE_15108|SX_M|RISK_3|AGE_21|SES_2|SCO_2|CD4_1|DRUG_0|MET_NA|APP_0|RES_1|REC_0|VEN_0|CL_75|NAT_mex|2021-10-22"
      ],
      "attributes":[
        "BULK"
      ]
    },
    {
      "source":125,
      "target":117,
      "directed":false,
      "length":0.0113855,
      "support":0.0,
      "removed":false,
      "sequences":[
        "ID_CEC-19-0151|ST_2|CODE_15104|SX_M|RISK_NA|AGE_29|SES_NA|SCO_NA|CD4_3|DRUG_NA|MET_NA|APP_NA|RES_1|REC_1|VEN_NA|CL_75|NAT_NA|2019-08-29",
        "ID_CEC-22-6144|ST_2|CODE_15109|SX_M|RISK_3|AGE_25|SES_2|SCO_2|CD4_1|DRUG_1|MET_NA|APP_1|RES_1|REC_0|VEN_1|CL_75|NAT_mex|2022-01-17"
      ],
      "attributes":[
        "BULK"
      ]
    },
    {
      "source":125,
      "target":118,
      "directed":false,
      "length":0.0131657,
      "support":0.0,
      "removed":false,
      "sequences":[
        "ID_CEC-19-0151|ST_2|CODE_15104|SX_M|RISK_NA|AGE_29|SES_NA|SCO_NA|CD4_3|DRUG_NA|MET_NA|APP_NA|RES_1|REC_1|VEN_NA|CL_75|NAT_NA|2019-08-29",
        "ID_CEC-22-6626|ST_2|CODE_15081|SX_M|RISK_3|AGE_27|SES_1|SCO_2|CD4_1|DRUG_0|MET_NA|APP_1|RES_1|REC_0|VEN_1|CL_75|NAT_mex|2022-02-28"
      ],
      "attributes":[
        "BULK"
      ]
    },
    {
      "source":1826,
      "target":1827,
      "directed":false,
      "length":0.0135166,
      "support":0.0,
      "removed":false,
      "sequences":[
        "ID_CEC-19-0153|ST_2|CODE_15103|SX_M|RISK_NA|AGE_27|SES_NA|SCO_NA|CD4_1|DRUG_NA|MET_NA|APP_NA|RES_1|REC_0|VEN_NA|CL_210|NAT_NA|2019-08-30",
        "ID_CEC-21-2484|ST_2|CODE_15002|SX_M|RISK_3|AGE_29|SES_1|SCO_2|CD4_1|DRUG_1|MET_NA|APP_1|RES_1|REC_0|VEN_0|CL_210|NAT_mex|2021-01-27"
      ],
      "attributes":[
        "BULK"
      ]
    },
    {
      "source":1826,
      "target":1825,
      "directed":false,
      "length":0.0021145,
      "support":0.0,
      "removed":false,
      "sequences":[
        "ID_CEC-19-0153|ST_2|CODE_15103|SX_M|RISK_NA|AGE_27|SES_NA|SCO_NA|CD4_1|DRUG_NA|MET_NA|APP_NA|RES_1|REC_0|VEN_NA|CL_210|NAT_NA|2019-08-30",
        "ID_CEC-21-2753|ST_2|CODE_15009|SX_M|RISK_3|AGE_26|SES_2|SCO_2|CD4_1|DRUG_0|MET_NA|APP_0|RES_1|REC_0|VEN_NA|CL_210|NAT_mex|2021-02-24"
      ],
      "attributes":[
        "BULK"
      ]
    },
    {
      "source":813,
      "target":814,
      "directed":false,
      "length":0.0135244,
      "support":0.0,
      "removed":false,
      "sequences":[
        "ID_CEC-19-0154|ST_1|CODE_09007|SX_M|RISK_NA|AGE_25|SES_NA|SCO_NA|CD4_1|DRUG_NA|MET_NA|APP_NA|RES_1|REC_0|VEN_NA|CL_34|NAT_NA|2019-08-30",
        "ID_CEC-19-0340|ST_1|CODE_09012|SX_M|RISK_NA|AGE_43|SES_NA|SCO_NA|CD4_1|DRUG_NA|MET_NA|APP_NA|RES_1|REC_0|VEN_NA|CL_34|NAT_NA|2019-09-20"
      ],
      "attributes":[
        "BULK"
      ]
    },
    {
      "source":813,
      "target":815,
      "directed":false,
      "length":0.0113711,
      "support":0.0,
      "removed":false,
      "sequences":[
        "ID_CEC-19-0154|ST_1|CODE_09007|SX_M|RISK_NA|AGE_25|SES_NA|SCO_NA|CD4_1|DRUG_NA|MET_NA|APP_NA|RES_1|REC_0|VEN_NA|CL_34|NAT_NA|2019-08-30",
        "ID_CEC-19-0654|ST_1|CODE_09012|SX_M|RISK_NA|AGE_21|SES_NA|SCO_NA|CD4_2|DRUG_NA|MET_NA|APP_NA|RES_1|REC_0|VEN_NA|CL_34|NAT_NA|2019-10-23"
      ],
      "attributes":[
        "BULK"
      ]
    },
    {
      "source":813,
      "target":816,
      "directed":false,
      "length":0.0127986,
      "support":0.0,
      "removed":false,
      "sequences":[
        "ID_CEC-19-0154|ST_1|CODE_09007|SX_M|RISK_NA|AGE_25|SES_NA|SCO_NA|CD4_1|DRUG_NA|MET_NA|APP_NA|RES_1|REC_0|VEN_NA|CL_34|NAT_NA|2019-08-30",
        "ID_CEC-19-0987|ST_1|CODE_09002|SX_M|RISK_NA|AGE_24|SES_NA|SCO_NA|CD4_2|DRUG_NA|MET_NA|APP_NA|RES_1|REC_0|VEN_NA|CL_34|NAT_NA|2019-12-04"
      ],
      "attributes":[
        "BULK"
      ]
    },
    {
      "source":813,
      "target":817,
      "directed":false,
      "length":0.00529878,
      "support":0.0,
      "removed":false,
      "sequences":[
        "ID_CEC-19-0154|ST_1|CODE_09007|SX_M|RISK_NA|AGE_25|SES_NA|SCO_NA|CD4_1|DRUG_NA|MET_NA|APP_NA|RES_1|REC_0|VEN_NA|CL_34|NAT_NA|2019-08-30",
        "ID_CEC-21-2363|ST_1|CODE_09012|SX_M|RISK_3|AGE_28|SES_2|SCO_2|CD4_1|DRUG_1|MET_NA|APP_1|RES_1|REC_0|VEN_0|CL_34|NAT_mex|2021-01-13"
      ],
      "attributes":[
        "BULK"
      ]
    },
    {
      "source":813,
      "target":819,
      "directed":false,
      "length":0.00352752,
      "support":0.0,
      "removed":false,
      "sequences":[
        "ID_CEC-19-0154|ST_1|CODE_09007|SX_M|RISK_NA|AGE_25|SES_NA|SCO_NA|CD4_1|DRUG_NA|MET_NA|APP_NA|RES_1|REC_0|VEN_NA|CL_34|NAT_NA|2019-08-30",
        "ID_CEC-22-6323|ST_1|CODE_09007|SX_M|RISK_3|AGE_25|SES_2|SCO_2|CD4_2|DRUG_0|MET_NA|APP_1|RES_1|REC_0|VEN_0|CL_34|NAT_mex|2022-02-01"
      ],
      "attributes":[
        "BULK"
      ]
    },
    {
      "source":1828,
      "target":1829,
      "directed":false,
      "length":0.0124485,
      "support":0.0,
      "removed":false,
      "sequences":[
        "ID_CEC-19-0157|ST_1|CODE_09007|SX_FT|RISK_4|AGE_32|SES_1|SCO_2|CD4_3|DRUG_NA|MET_NA|APP_NA|RES_1|REC_0|VEN_NA|CL_32|NAT_mex|2019-08-30",
        "ID_CEC-20-1866|ST_1|CODE_07106|SX_FT|RISK_4|AGE_58|SES_1|SCO_2|CD4_2|DRUG_0|MET_NA|APP_NA|RES_1|REC_0|VEN_NA|CL_32|NAT_mex|2020-10-28"
      ],
      "attributes":[
        "BULK"
      ]
    },
    {
      "source":1828,
      "target":1830,
      "directed":false,
      "length":0.0138916,
      "support":0.0,
      "removed":false,
      "sequences":[
        "ID_CEC-19-0157|ST_1|CODE_09007|SX_FT|RISK_4|AGE_32|SES_1|SCO_2|CD4_3|DRUG_NA|MET_NA|APP_NA|RES_1|REC_0|VEN_NA|CL_32|NAT_mex|2019-08-30",
        "ID_CEC-21-5275|ST_1|CODE_09007|SX_M|RISK_3|AGE_36|SES_1|SCO_1|CD4_2|DRUG_0|MET_NA|APP_1|RES_1|REC_0|VEN_0|CL_32|NAT_mex|2021-10-18"
      ],
      "attributes":[
        "BULK"
      ]
    },
    {
      "source":2406,
      "target":2407,
      "directed":false,
      "length":0.0113712,
      "support":0.0,
      "removed":false,
      "sequences":[
        "ID_CEC-19-0159|ST_1|CODE_09005|SX_M|RISK_NA|AGE_30|SES_NA|SCO_NA|CD4_1|DRUG_NA|MET_NA|APP_NA|RES_1|REC_0|VEN_NA|CL_1257|NAT_NA|2019-08-30",
        "ID_CEC-22-9819|ST_1|CODE_09007|SX_M|RISK_3|AGE_26|SES_2|SCO_2|CD4_2|DRUG_1|MET_NA|APP_0|RES_1|REC_0|VEN_0|CL_1257|NAT_mex|2022-12-09"
      ],
      "attributes":[
        "BULK"
      ]
    },
    {
      "source":1093,
      "target":1094,
      "directed":false,
      "length":0.0131764,
      "support":0.0,
      "removed":false,
      "sequences":[
        "ID_CEC-19-0162|ST_1|CODE_09012|SX_M|RISK_3|AGE_19|SES_2|SCO_2|CD4_1|DRUG_0|MET_NA|APP_1|RES_1|REC_0|VEN_NA|CL_140|NAT_mex|2019-08-30",
        "ID_CEC-19-0986|ST_1|CODE_09010|SX_M|RISK_NA|AGE_38|SES_NA|SCO_NA|CD4_3|DRUG_NA|MET_NA|APP_NA|RES_6|REC_0|VEN_NA|CL_140|NAT_NA|2019-12-04"
      ],
      "attributes":[
        "BULK"
      ]
    },
    {
      "source":1093,
      "target":1090,
      "directed":false,
      "length":0.0131727,
      "support":0.0,
      "removed":false,
      "sequences":[
        "ID_CEC-19-0162|ST_1|CODE_09012|SX_M|RISK_3|AGE_19|SES_2|SCO_2|CD4_1|DRUG_0|MET_NA|APP_1|RES_1|REC_0|VEN_NA|CL_140|NAT_mex|2019-08-30",
        "ID_CEC-21-4477|ST_1|CODE_09008|SX_M|RISK_3|AGE_23|SES_2|SCO_3|CD4_2|DRUG_1|MET_NA|APP_0|RES_6|REC_1|VEN_1|CL_140|NAT_mex|2021-08-05"
      ],
      "attributes":[
        "BULK"
      ]
    },
    {
      "source":1093,
      "target":1091,
      "directed":false,
      "length":0.0120947,
      "support":0.0,
      "removed":false,
      "sequences":[
        "ID_CEC-19-0162|ST_1|CODE_09012|SX_M|RISK_3|AGE_19|SES_2|SCO_2|CD4_1|DRUG_0|MET_NA|APP_1|RES_1|REC_0|VEN_NA|CL_140|NAT_mex|2019-08-30",
        "ID_CEC-22-6324|ST_1|CODE_09008|SX_M|RISK_3|AGE_24|SES_2|SCO_2|CD4_1|DRUG_0|MET_NA|APP_0|RES_2|REC_0|VEN_1|CL_140|NAT_mex|2022-02-01"
      ],
      "attributes":[
        "BULK"
      ]
    },
    {
      "source":1093,
      "target":1092,
      "directed":false,
      "length":0.00745039,
      "support":0.0,
      "removed":false,
      "sequences":[
        "ID_CEC-19-0162|ST_1|CODE_09012|SX_M|RISK_3|AGE_19|SES_2|SCO_2|CD4_1|DRUG_0|MET_NA|APP_1|RES_1|REC_0|VEN_NA|CL_140|NAT_mex|2019-08-30",
        "ID_CEC-22-7244|ST_1|CODE_09010|SX_M|RISK_3|AGE_25|SES_1|SCO_3|CD4_1|DRUG_1|MET_NA|APP_1|RES_1|REC_0|VEN_1|CL_140|NAT_mex|2022-04-22"
      ],
      "attributes":[
        "BULK"
      ]
    },
    {
      "source":250,
      "target":251,
      "directed":false,
      "length":0.0127963,
      "support":0.0,
      "removed":false,
      "sequences":[
        "ID_CEC-19-0169|ST_1|CODE_09002|SX_M|RISK_NA|AGE_43|SES_NA|SCO_NA|CD4_2|DRUG_NA|MET_NA|APP_NA|RES_1|REC_1|VEN_NA|CL_63|NAT_NA|2019-09-03",
        "ID_CEC-19-0358|ST_1|CODE_09014|SX_M|RISK_NA|AGE_36|SES_NA|SCO_NA|CD4_2|DRUG_NA|MET_NA|APP_NA|RES_1|REC_1|VEN_NA|CL_63|NAT_NA|2019-09-23"
      ],
      "attributes":[
        "BULK"
      ]
    },
    {
      "source":250,
      "target":253,
      "directed":false,
      "length":0.0,
      "support":0.0,
      "removed":false,
      "sequences":[
        "ID_CEC-19-0169|ST_1|CODE_09002|SX_M|RISK_NA|AGE_43|SES_NA|SCO_NA|CD4_2|DRUG_NA|MET_NA|APP_NA|RES_1|REC_1|VEN_NA|CL_63|NAT_NA|2019-09-03",
        "ID_CEC-19-0933|ST_1|CODE_09005|SX_M|RISK_NA|AGE_20|SES_NA|SCO_NA|CD4_2|DRUG_NA|MET_NA|APP_NA|RES_1|REC_0|VEN_NA|CL_63|NAT_NA|2019-11-27"
      ],
      "attributes":[
        "BULK"
      ]
    },
    {
      "source":250,
      "target":254,
      "directed":false,
      "length":0.00992724,
      "support":0.0,
      "removed":false,
      "sequences":[
        "ID_CEC-19-0169|ST_1|CODE_09002|SX_M|RISK_NA|AGE_43|SES_NA|SCO_NA|CD4_2|DRUG_NA|MET_NA|APP_NA|RES_1|REC_1|VEN_NA|CL_63|NAT_NA|2019-09-03",
        "ID_CEC-19-0941|ST_1|CODE_09002|SX_M|RISK_NA|AGE_40|SES_NA|SCO_NA|CD4_2|DRUG_NA|MET_NA|APP_NA|RES_1|REC_0|VEN_NA|CL_63|NAT_NA|2019-11-29"
      ],
      "attributes":[
        "BULK"
      ]
    },
    {
      "source":250,
      "target":247,
      "directed":false,
      "length":0.00994268,
      "support":0.0,
      "removed":false,
      "sequences":[
        "ID_CEC-19-0169|ST_1|CODE_09002|SX_M|RISK_NA|AGE_43|SES_NA|SCO_NA|CD4_2|DRUG_NA|MET_NA|APP_NA|RES_1|REC_1|VEN_NA|CL_63|NAT_NA|2019-09-03",
        "ID_CEC-21-2690|ST_1|CODE_09004|SX_M|RISK_3|AGE_54|SES_2|SCO_3|CD4_2|DRUG_1|MET_NA|APP_0|RES_1|REC_1|VEN_0|CL_63|NAT_mex|2021-02-18"
      ],
      "attributes":[
        "BULK"
      ]
    },
    {
      "source":250,
      "target":243,
      "directed":false,
      "length":0.0056538,
      "support":0.0,
      "removed":false,
      "sequences":[
        "ID_CEC-19-0169|ST_1|CODE_09002|SX_M|RISK_NA|AGE_43|SES_NA|SCO_NA|CD4_2|DRUG_NA|MET_NA|APP_NA|RES_1|REC_1|VEN_NA|CL_63|NAT_NA|2019-09-03",
        "ID_CEC-21-3938|ST_2|CODE_15033|SX_M|RISK_3|AGE_29|SES_2|SCO_2|CD4_1|DRUG_0|MET_NA|APP_0|RES_1|REC_0|VEN_0|CL_63|NAT_mex|2021-06-10"
      ],
      "attributes":[
        "BULK"
      ]
    },
    {
      "source":250,
      "target":244,
      "directed":false,
      "length":0.00707407,
      "support":0.0,
      "removed":false,
      "sequences":[
        "ID_CEC-19-0169|ST_1|CODE_09002|SX_M|RISK_NA|AGE_43|SES_NA|SCO_NA|CD4_2|DRUG_NA|MET_NA|APP_NA|RES_1|REC_1|VEN_NA|CL_63|NAT_NA|2019-09-03",
        "ID_CEC-21-4206|ST_2|CODE_15104|SX_M|RISK_3|AGE_37|SES_2|SCO_3|CD4_1|DRUG_0|MET_NA|APP_0|RES_1|REC_0|VEN_0|CL_63|NAT_mex|2021-07-05"
      ],
      "attributes":[
        "BULK"
      ]
    },
    {
      "source":250,
      "target":248,
      "directed":false,
      "length":0.00993871,
      "support":0.0,
      "removed":false,
      "sequences":[
        "ID_CEC-19-0169|ST_1|CODE_09002|SX_M|RISK_NA|AGE_43|SES_NA|SCO_NA|CD4_2|DRUG_NA|MET_NA|APP_NA|RES_1|REC_1|VEN_NA|CL_63|NAT_NA|2019-09-03",
        "ID_CEC-21-5146|ST_1|CODE_07106|SX_M|RISK_3|AGE_29|SES_2|SCO_2|CD4_2|DRUG_1|MET_NA|APP_1|RES_1|REC_1|VEN_0|CL_63|NAT_mex|2021-10-08"
      ],
      "attributes":[
        "BULK"
      ]
    },
    {
      "source":250,
      "target":245,
      "directed":false,
      "length":0.0127962,
      "support":0.0,
      "removed":false,
      "sequences":[
        "ID_CEC-19-0169|ST_1|CODE_09002|SX_M|RISK_NA|AGE_43|SES_NA|SCO_NA|CD4_2|DRUG_NA|MET_NA|APP_NA|RES_1|REC_1|VEN_NA|CL_63|NAT_NA|2019-09-03",
        "ID_CEC-22-6548|ST_1|CODE_09015|SX_M|RISK_3|AGE_45|SES_2|SCO_3|CD4_2|DRUG_1|MET_NA|APP_1|RES_1|REC_0|VEN_1|CL_NA|NAT_mex|2022-02-21"
      ],
      "attributes":[
        "BULK"
      ]
    },
    {
      "source":250,
      "target":249,
      "directed":false,
      "length":0.0110241,
      "support":0.0,
      "removed":false,
      "sequences":[
        "ID_CEC-19-0169|ST_1|CODE_09002|SX_M|RISK_NA|AGE_43|SES_NA|SCO_NA|CD4_2|DRUG_NA|MET_NA|APP_NA|RES_1|REC_1|VEN_NA|CL_63|NAT_NA|2019-09-03",
        "ID_CEC-22-9841|ST_2|CODE_15011|SX_M|RISK_3|AGE_40|SES_2|SCO_2|CD4_1|DRUG_1|MET_NA|APP_0|RES_1|REC_0|VEN_1|CL_63|NAT_mex|2022-12-12"
      ],
      "attributes":[
        "BULK"
      ]
    },
    {
      "source":1831,
      "target":1832,
      "directed":false,
      "length":0.00140883,
      "support":0.0,
      "removed":false,
      "sequences":[
        "ID_CEC-19-0170|ST_2|CODE_15031|SX_M|RISK_NA|AGE_23|SES_NA|SCO_NA|CD4_1|DRUG_NA|MET_NA|APP_NA|RES_1|REC_0|VEN_NA|CL_200|NAT_NA|2019-09-03",
        "ID_CEC-19-0240|ST_2|CODE_15029|SX_M|RISK_NA|AGE_21|SES_NA|SCO_NA|CD4_2|DRUG_NA|MET_NA|APP_NA|RES_1|REC_1|VEN_NA|CL_200|NAT_NA|2019-09-11"
      ],
      "attributes":[
        "BULK"
      ]
    },
    {
      "source":1831,
      "target":1833,
      "directed":false,
      "length":0.00742878,
      "support":0.0,
      "removed":false,
      "sequences":[
        "ID_CEC-19-0170|ST_2|CODE_15031|SX_M|RISK_NA|AGE_23|SES_NA|SCO_NA|CD4_1|DRUG_NA|MET_NA|APP_NA|RES_1|REC_0|VEN_NA|CL_200|NAT_NA|2019-09-03",
        "ID_CEC-20-2236|ST_1|CODE_09014|SX_M|RISK_3|AGE_28|SES_2|SCO_2|CD4_3|DRUG_1|MET_NA|APP_1|RES_1|REC_0|VEN_1|CL_200|NAT_mex|2020-12-08"
      ],
      "attributes":[
        "BULK"
      ]
    },
    {
      "source":2408,
      "target":2409,
      "directed":false,
      "length":0.0,
      "support":0.0,
      "removed":false,
      "sequences":[
        "ID_CEC-19-0171|ST_1|CODE_09014|SX_M|RISK_NA|AGE_31|SES_NA|SCO_NA|CD4_3|DRUG_NA|MET_NA|APP_NA|RES_1|REC_1|VEN_NA|CL_133|NAT_NA|2019-09-04",
        "ID_CEC-19-0174|ST_2|CODE_15031|SX_M|RISK_NA|AGE_24|SES_NA|SCO_NA|CD4_3|DRUG_NA|MET_NA|APP_NA|RES_1|REC_0|VEN_NA|CL_133|NAT_NA|2019-09-04"
      ],
      "attributes":[
        "BULK"
      ]
    },
    {
      "source":1835,
      "target":1836,
      "directed":false,
      "length":0.00957111,
      "support":0.0,
      "removed":false,
      "sequences":[
        "ID_CEC-19-0173|ST_2|CODE_15031|SX_M|RISK_NA|AGE_26|SES_NA|SCO_NA|CD4_2|DRUG_NA|MET_NA|APP_NA|RES_3|REC_0|VEN_NA|CL_131|NAT_NA|2019-09-04",
        "ID_CEC-19-0177|ST_1|CODE_09015|SX_M|RISK_NA|AGE_35|SES_NA|SCO_NA|CD4_2|DRUG_NA|MET_NA|APP_NA|RES_3|REC_0|VEN_NA|CL_131|NAT_NA|2019-09-04"
      ],
      "attributes":[
        "BULK"
      ]
    },
    {
      "source":1835,
      "target":1834,
      "directed":false,
      "length":0.0115373,
      "support":0.0,
      "removed":false,
      "sequences":[
        "ID_CEC-19-0173|ST_2|CODE_15031|SX_M|RISK_NA|AGE_26|SES_NA|SCO_NA|CD4_2|DRUG_NA|MET_NA|APP_NA|RES_3|REC_0|VEN_NA|CL_131|NAT_NA|2019-09-04",
        "ID_CEC-19-0604|ST_1|CODE_09014|SX_M|RISK_NA|AGE_20|SES_NA|SCO_NA|CD4_3|DRUG_NA|MET_NA|APP_NA|RES_3|REC_1|VEN_NA|CL_131|NAT_NA|2019-10-18"
      ],
      "attributes":[
        "BULK"
      ]
    },
    {
      "source":1836,
      "target":1834,
      "directed":false,
      "length":0.00282127,
      "support":0.0,
      "removed":false,
      "sequences":[
        "ID_CEC-19-0177|ST_1|CODE_09015|SX_M|RISK_NA|AGE_35|SES_NA|SCO_NA|CD4_2|DRUG_NA|MET_NA|APP_NA|RES_3|REC_0|VEN_NA|CL_131|NAT_NA|2019-09-04",
        "ID_CEC-19-0604|ST_1|CODE_09014|SX_M|RISK_NA|AGE_20|SES_NA|SCO_NA|CD4_3|DRUG_NA|MET_NA|APP_NA|RES_3|REC_1|VEN_NA|CL_131|NAT_NA|2019-10-18"
      ],
      "attributes":[
        "BULK"
      ]
    },
    {
      "source":1839,
      "target":1837,
      "directed":false,
      "length":0.0092286,
      "support":0.0,
      "removed":false,
      "sequences":[
        "ID_CEC-19-0186|ST_2|CODE_15081|SX_M|RISK_3|AGE_26|SES_1|SCO_2|CD4_1|DRUG_NA|MET_NA|APP_0|RES_1|REC_0|VEN_0|CL_238|NAT_mex|2019-09-04",
        "ID_CEC-21-3622|ST_2|CODE_15057|SX_M|RISK_3|AGE_21|SES_2|SCO_2|CD4_2|DRUG_0|MET_NA|APP_0|RES_1|REC_0|VEN_0|CL_238|NAT_mex|2021-05-13"
      ],
      "attributes":[
        "BULK"
      ]
    },
    {
      "source":1839,
      "target":1838,
      "directed":false,
      "length":0.00779684,
      "support":0.0,
      "removed":false,
      "sequences":[
        "ID_CEC-19-0186|ST_2|CODE_15081|SX_M|RISK_3|AGE_26|SES_1|SCO_2|CD4_1|DRUG_NA|MET_NA|APP_0|RES_1|REC_0|VEN_0|CL_238|NAT_mex|2019-09-04",
        "ID_CEC-21-3623|ST_2|CODE_15104|SX_M|RISK_3|AGE_23|SES_2|SCO_3|CD4_1|DRUG_0|MET_NA|APP_0|RES_1|REC_0|VEN_0|CL_238|NAT_mex|2021-05-13"
      ],
      "attributes":[
        "BULK"
      ]
    },
    {
      "source":509,
      "target":500,
      "directed":false,
      "length":0.0131456,
      "support":0.0,
      "removed":false,
      "sequences":[
        "ID_CEC-19-0189|ST_1|CODE_09011|SX_MT|RISK_NA|AGE_34|SES_NA|SCO_NA|CD4_2|DRUG_NA|MET_NA|APP_NA|RES_1|REC_0|VEN_NA|CL_25|NAT_NA|2019-09-04",
        "ID_CEC-19-0613|ST_1|CODE_09011|SX_MT|RISK_5|AGE_35|SES_2|SCO_1|CD4_2|DRUG_0|MET_NA|APP_NA|RES_1|REC_0|VEN_NA|CL_25|NAT_mex|2019-10-18"
      ],
      "attributes":[
        "BULK"
      ]
    },
    {
      "source":509,
      "target":501,
      "directed":false,
      "length":0.00956897,
      "support":0.0,
      "removed":false,
      "sequences":[
        "ID_CEC-19-0189|ST_1|CODE_09011|SX_MT|RISK_NA|AGE_34|SES_NA|SCO_NA|CD4_2|DRUG_NA|MET_NA|APP_NA|RES_1|REC_0|VEN_NA|CL_25|NAT_NA|2019-09-04",
        "ID_CEC-20-1216|ST_1|CODE_09007|SX_M|RISK_3|AGE_25|SES_2|SCO_1|CD4_1|DRUG_0|MET_NA|APP_0|RES_1|REC_0|VEN_0|CL_25|NAT_mex|2020-08-20"
      ],
      "attributes":[
        "BULK"
      ]
    },
    {
      "source":509,
      "target":504,
      "directed":false,
      "length":0.0102835,
      "support":0.0,
      "removed":false,
      "sequences":[
        "ID_CEC-19-0189|ST_1|CODE_09011|SX_MT|RISK_NA|AGE_34|SES_NA|SCO_NA|CD4_2|DRUG_NA|MET_NA|APP_NA|RES_1|REC_0|VEN_NA|CL_25|NAT_NA|2019-09-04",
        "ID_CEC-22-6114|ST_1|CODE_09011|SX_M|RISK_2|AGE_41|SES_2|SCO_2|CD4_1|DRUG_0|MET_NA|APP_0|RES_1|REC_0|VEN_0|CL_25|NAT_mex|2022-01-14"
      ],
      "attributes":[
        "BULK"
      ]
    },
    {
      "source":509,
      "target":506,
      "directed":false,
      "length":0.0138732,
      "support":0.0,
      "removed":false,
      "sequences":[
        "ID_CEC-19-0189|ST_1|CODE_09011|SX_MT|RISK_NA|AGE_34|SES_NA|SCO_NA|CD4_2|DRUG_NA|MET_NA|APP_NA|RES_1|REC_0|VEN_NA|CL_25|NAT_NA|2019-09-04",
        "ID_CEC-22-7234|ST_1|CODE_09007|SX_M|RISK_NA|AGE_64|SES_NA|SCO_NA|CD4_1|DRUG_NA|MET_NA|APP_NA|RES_1|REC_0|VEN_NA|CL_25|NAT_NA|2022-04-21"
      ],
      "attributes":[
        "BULK"
      ]
    },
    {
      "source":509,
      "target":508,
      "directed":false,
      "length":0.0106518,
      "support":0.0,
      "removed":false,
      "sequences":[
        "ID_CEC-19-0189|ST_1|CODE_09011|SX_MT|RISK_NA|AGE_34|SES_NA|SCO_NA|CD4_2|DRUG_NA|MET_NA|APP_NA|RES_1|REC_0|VEN_NA|CL_25|NAT_NA|2019-09-04",
        "ID_CEC-22-9366|ST_1|CODE_09007|SX_M|RISK_2|AGE_28|SES_1|SCO_2|CD4_3|DRUG_1|MET_NA|APP_0|RES_1|REC_0|VEN_0|CL_25|NAT_mex|2022-10-21"
      ],
      "attributes":[
        "BULK"
      ]
    },
    {
      "source":595,
      "target":587,
      "directed":false,
      "length":0.0127906,
      "support":0.0,
      "removed":false,
      "sequences":[
        "ID_CEC-19-0191|ST_1|CODE_09006|SX_M|RISK_2|AGE_33|SES_2|SCO_3|CD4_1|DRUG_1|MET_NA|APP_0|RES_4|REC_0|VEN_NA|CL_44|NAT_mex|2019-09-04",
        "ID_CEC-19-0588|ST_1|CODE_09007|SX_FT|RISK_4|AGE_18|SES_2|SCO_1|CD4_2|DRUG_NA|MET_NA|APP_NA|RES_4|REC_0|VEN_NA|CL_44|NAT_mex|2019-10-16"
      ],
      "attributes":[
        "BULK"
      ]
    },
    {
      "source":595,
      "target":588,
      "directed":false,
      "length":0.0131672,
      "support":0.0,
      "removed":false,
      "sequences":[
        "ID_CEC-19-0191|ST_1|CODE_09006|SX_M|RISK_2|AGE_33|SES_2|SCO_3|CD4_1|DRUG_1|MET_NA|APP_0|RES_4|REC_0|VEN_NA|CL_44|NAT_mex|2019-09-04",
        "ID_CEC-19-1002|ST_1|CODE_09004|SX_M|RISK_NA|AGE_22|SES_NA|SCO_NA|CD4_1|DRUG_NA|MET_NA|APP_NA|RES_4|REC_0|VEN_NA|CL_44|NAT_NA|2019-12-09"
      ],
      "attributes":[
        "BULK"
      ]
    },
    {
      "source":595,
      "target":589,
      "directed":false,
      "length":0.0124577,
      "support":0.0,
      "removed":false,
      "sequences":[
        "ID_CEC-19-0191|ST_1|CODE_09006|SX_M|RISK_2|AGE_33|SES_2|SCO_3|CD4_1|DRUG_1|MET_NA|APP_0|RES_4|REC_0|VEN_NA|CL_44|NAT_mex|2019-09-04",
        "ID_CEC-21-2435|ST_1|CODE_09007|SX_M|RISK_3|AGE_31|SES_1|SCO_2|CD4_2|DRUG_1|MET_NA|APP_0|RES_4|REC_0|VEN_NA|CL_44|NAT_mex|2021-01-20"
      ],
      "attributes":[
        "BULK"
      ]
    },
    {
      "source":595,
      "target":590,
      "directed":false,
      "length":0.0120785,
      "support":0.0,
      "removed":false,
      "sequences":[
        "ID_CEC-19-0191|ST_1|CODE_09006|SX_M|RISK_2|AGE_33|SES_2|SCO_3|CD4_1|DRUG_1|MET_NA|APP_0|RES_4|REC_0|VEN_NA|CL_44|NAT_mex|2019-09-04",
        "ID_CEC-21-3275|ST_2|CODE_15058|SX_M|RISK_3|AGE_28|SES_1|SCO_2|CD4_2|DRUG_1|MET_NA|APP_1|RES_4|REC_1|VEN_1|CL_44|NAT_mex|2021-04-13"
      ],
      "attributes":[
        "BULK"
      ]
    },
    {
      "source":595,
      "target":593,
      "directed":false,
      "length":0.00957532,
      "support":0.0,
      "removed":false,
      "sequences":[
        "ID_CEC-19-0191|ST_1|CODE_09006|SX_M|RISK_2|AGE_33|SES_2|SCO_3|CD4_1|DRUG_1|MET_NA|APP_0|RES_4|REC_0|VEN_NA|CL_44|NAT_mex|2019-09-04",
        "ID_CEC-22-6606|ST_1|CODE_09015|SX_M|RISK_3|AGE_32|SES_2|SCO_3|CD4_1|DRUG_1|MET_NA|APP_0|RES_4|REC_0|VEN_0|CL_44|NAT_mex|2022-02-25"
      ],
      "attributes":[
        "BULK"
      ]
    },
    {
      "source":595,
      "target":594,
      "directed":false,
      "length":0.0106439,
      "support":0.0,
      "removed":false,
      "sequences":[
        "ID_CEC-19-0191|ST_1|CODE_09006|SX_M|RISK_2|AGE_33|SES_2|SCO_3|CD4_1|DRUG_1|MET_NA|APP_0|RES_4|REC_0|VEN_NA|CL_44|NAT_mex|2019-09-04",
        "ID_CEC-22-9385|ST_1|CODE_09011|SX_M|RISK_3|AGE_29|SES_2|SCO_3|CD4_2|DRUG_1|MET_NA|APP_1|RES_4|REC_1|VEN_1|CL_44|NAT_mex|2022-10-24"
      ],
      "attributes":[
        "BULK"
      ]
    },
    {
      "source":2410,
      "target":2411,
      "directed":false,
      "length":0.00922654,
      "support":0.0,
      "removed":false,
      "sequences":[
        "ID_CEC-19-0193|ST_2|CODE_15020|SX_FT|RISK_NA|AGE_23|SES_NA|SCO_NA|CD4_2|DRUG_NA|MET_NA|APP_NA|RES_1|REC_0|VEN_NA|CL_289|NAT_NA|2019-09-05",
        "ID_CEC-21-4486|ST_1|CODE_09002|SX_F|RISK_1|AGE_31|SES_2|SCO_2|CD4_1|DRUG_1|MET_NA|APP_NA|RES_2|REC_0|VEN_NA|CL_289|NAT_mex|2021-08-06"
      ],
      "attributes":[
        "BULK"
      ]
    },
    {
      "source":454,
      "target":445,
      "directed":false,
      "length":0.00671804,
      "support":0.0,
      "removed":false,
      "sequences":[
        "ID_CEC-19-0195|ST_1|CODE_07106|SX_M|RISK_NA|AGE_25|SES_NA|SCO_NA|CD4_NA|DRUG_NA|MET_NA|APP_NA|RES_1|REC_0|VEN_NA|CL_197|NAT_NA|2019-09-06",
        "ID_CEC-20-1063|ST_1|CODE_09014|SX_M|RISK_3|AGE_22|SES_2|SCO_3|CD4_2|DRUG_1|MET_NA|APP_0|RES_1|REC_1|VEN_0|CL_197|NAT_mex|2020-08-04"
      ],
      "attributes":[
        "BULK"
      ]
    },
    {
      "source":454,
      "target":446,
      "directed":false,
      "length":0.00886488,
      "support":0.0,
      "removed":false,
      "sequences":[
        "ID_CEC-19-0195|ST_1|CODE_07106|SX_M|RISK_NA|AGE_25|SES_NA|SCO_NA|CD4_NA|DRUG_NA|MET_NA|APP_NA|RES_1|REC_0|VEN_NA|CL_197|NAT_NA|2019-09-06",
        "ID_CEC-21-3137|ST_1|CODE_09012|SX_M|RISK_3|AGE_28|SES_2|SCO_3|CD4_2|DRUG_0|MET_NA|APP_1|RES_1|REC_1|VEN_0|CL_197|NAT_mex|2021-03-30"
      ],
      "attributes":[
        "BULK"
      ]
    },
    {
      "source":454,
      "target":447,
      "directed":false,
      "length":0.0106531,
      "support":0.0,
      "removed":false,
      "sequences":[
        "ID_CEC-19-0195|ST_1|CODE_07106|SX_M|RISK_NA|AGE_25|SES_NA|SCO_NA|CD4_NA|DRUG_NA|MET_NA|APP_NA|RES_1|REC_0|VEN_NA|CL_197|NAT_NA|2019-09-06",
        "ID_CEC-21-4841|ST_1|CODE_09002|SX_M|RISK_3|AGE_28|SES_2|SCO_3|CD4_2|DRUG_0|MET_NA|APP_0|RES_1|REC_0|VEN_0|CL_197|NAT_mex|2021-09-13"
      ],
      "attributes":[
        "BULK"
      ]
    },
    {
      "source":454,
      "target":448,
      "directed":false,
      "length":0.00993526,
      "support":0.0,
      "removed":false,
      "sequences":[
        "ID_CEC-19-0195|ST_1|CODE_07106|SX_M|RISK_NA|AGE_25|SES_NA|SCO_NA|CD4_NA|DRUG_NA|MET_NA|APP_NA|RES_1|REC_0|VEN_NA|CL_197|NAT_NA|2019-09-06",
        "ID_CEC-22-6348|ST_2|CODE_15112|SX_M|RISK_NA|AGE_36|SES_NA|SCO_NA|CD4_1|DRUG_NA|MET_NA|APP_NA|RES_1|REC_0|VEN_NA|CL_197|NAT_NA|2022-02-03"
      ],
      "attributes":[
        "BULK"
      ]
    },
    {
      "source":454,
      "target":449,
      "directed":false,
      "length":0.00778838,
      "support":0.0,
      "removed":false,
      "sequences":[
        "ID_CEC-19-0195|ST_1|CODE_07106|SX_M|RISK_NA|AGE_25|SES_NA|SCO_NA|CD4_NA|DRUG_NA|MET_NA|APP_NA|RES_1|REC_0|VEN_NA|CL_197|NAT_NA|2019-09-06",
        "ID_CEC-22-6955|ST_1|CODE_09015|SX_M|RISK_3|AGE_21|SES_1|SCO_3|CD4_2|DRUG_1|MET_NA|APP_1|RES_1|REC_0|VEN_1|CL_197|NAT_mex|2022-03-28"
      ],
      "attributes":[
        "BULK"
      ]
    },
    {
      "source":454,
      "target":450,
      "directed":false,
      "length":0.0113694,
      "support":0.0,
      "removed":false,
      "sequences":[
        "ID_CEC-19-0195|ST_1|CODE_07106|SX_M|RISK_NA|AGE_25|SES_NA|SCO_NA|CD4_NA|DRUG_NA|MET_NA|APP_NA|RES_1|REC_0|VEN_NA|CL_197|NAT_NA|2019-09-06",
        "ID_CEC-22-8918|ST_1|CODE_09005|SX_M|RISK_2|AGE_23|SES_2|SCO_2|CD4_2|DRUG_0|MET_NA|APP_0|RES_1|REC_0|VEN_0|CL_197|NAT_mex|2022-09-08"
      ],
      "attributes":[
        "BULK"
      ]
    },
    {
      "source":454,
      "target":451,
      "directed":false,
      "length":0.00565174,
      "support":0.0,
      "removed":false,
      "sequences":[
        "ID_CEC-19-0195|ST_1|CODE_07106|SX_M|RISK_NA|AGE_25|SES_NA|SCO_NA|CD4_NA|DRUG_NA|MET_NA|APP_NA|RES_1|REC_0|VEN_NA|CL_197|NAT_NA|2019-09-06",
        "ID_CEC-22-9136|ST_1|CODE_07106|SX_M|RISK_3|AGE_49|SES_2|SCO_2|CD4_2|DRUG_1|MET_NA|APP_0|RES_1|REC_0|VEN_0|CL_197|NAT_mex|2022-09-29"
      ],
      "attributes":[
        "BULK"
      ]
    },
    {
      "source":454,
      "target":452,
      "directed":false,
      "length":0.00458738,
      "support":0.0,
      "removed":false,
      "sequences":[
        "ID_CEC-19-0195|ST_1|CODE_07106|SX_M|RISK_NA|AGE_25|SES_NA|SCO_NA|CD4_NA|DRUG_NA|MET_NA|APP_NA|RES_1|REC_0|VEN_NA|CL_197|NAT_NA|2019-09-06",
        "ID_CEC-22-9200|ST_1|CODE_07106|SX_M|RISK_3|AGE_25|SES_1|SCO_2|CD4_2|DRUG_1|MET_NA|APP_1|RES_4|REC_0|VEN_0|CL_197|NAT_mex|2022-10-04"
      ],
      "attributes":[
        "BULK"
      ]
    },
    {
      "source":454,
      "target":453,
      "directed":false,
      "length":0.0106626,
      "support":0.0,
      "removed":false,
      "sequences":[
        "ID_CEC-19-0195|ST_1|CODE_07106|SX_M|RISK_NA|AGE_25|SES_NA|SCO_NA|CD4_NA|DRUG_NA|MET_NA|APP_NA|RES_1|REC_0|VEN_NA|CL_197|NAT_NA|2019-09-06",
        "ID_CEC-22-9249|ST_1|CODE_09007|SX_M|RISK_3|AGE_18|SES_2|SCO_2|CD4_3|DRUG_1|MET_NA|APP_1|RES_1|REC_1|VEN_1|CL_197|NAT_mex|2022-10-10"
      ],
      "attributes":[
        "BULK"
      ]
    },
    {
      "source":2413,
      "target":2412,
      "directed":false,
      "length":0.0113622,
      "support":0.0,
      "removed":false,
      "sequences":[
        "ID_CEC-19-0196|ST_1|CODE_09007|SX_M|RISK_NA|AGE_30|SES_NA|SCO_NA|CD4_1|DRUG_NA|MET_NA|APP_NA|RES_1|REC_1|VEN_NA|CL_31|NAT_NA|2019-09-06",
        "ID_CEC-21-4244|ST_1|CODE_09010|SX_M|RISK_3|AGE_32|SES_1|SCO_2|CD4_1|DRUG_0|MET_NA|APP_1|RES_1|REC_0|VEN_0|CL_31|NAT_mex|2021-07-08"
      ],
      "attributes":[
        "BULK"
      ]
    },
    {
      "source":603,
      "target":604,
      "directed":false,
      "length":0.010658,
      "support":0.0,
      "removed":false,
      "sequences":[
        "ID_CEC-19-0197|ST_2|CODE_15031|SX_M|RISK_NA|AGE_22|SES_NA|SCO_NA|CD4_1|DRUG_NA|MET_NA|APP_NA|RES_1|REC_0|VEN_NA|CL_277|NAT_NA|2019-09-06",
        "ID_CEC-19-0872|ST_2|CODE_15058|SX_M|RISK_NA|AGE_22|SES_NA|SCO_NA|CD4_3|DRUG_NA|MET_NA|APP_NA|RES_6|REC_1|VEN_NA|CL_277|NAT_NA|2019-11-21"
      ],
      "attributes":[
        "BULK"
      ]
    },
    {
      "source":603,
      "target":597,
      "directed":false,
      "length":0.0106612,
      "support":0.0,
      "removed":false,
      "sequences":[
        "ID_CEC-19-0197|ST_2|CODE_15031|SX_M|RISK_NA|AGE_22|SES_NA|SCO_NA|CD4_1|DRUG_NA|MET_NA|APP_NA|RES_1|REC_0|VEN_NA|CL_277|NAT_NA|2019-09-06",
        "ID_CEC-20-1706|ST_1|CODE_09007|SX_M|RISK_3|AGE_28|SES_1|SCO_2|CD4_2|DRUG_0|MET_NA|APP_1|RES_6|REC_0|VEN_1|CL_277|NAT_mex|2020-10-12"
      ],
      "attributes":[
        "BULK"
      ]
    },
    {
      "source":603,
      "target":598,
      "directed":false,
      "length":0.00566462,
      "support":0.0,
      "removed":false,
      "sequences":[
        "ID_CEC-19-0197|ST_2|CODE_15031|SX_M|RISK_NA|AGE_22|SES_NA|SCO_NA|CD4_1|DRUG_NA|MET_NA|APP_NA|RES_1|REC_0|VEN_NA|CL_277|NAT_NA|2019-09-06",
        "ID_CEC-20-1890|ST_1|CODE_09006|SX_M|RISK_3|AGE_27|SES_2|SCO_2|CD4_2|DRUG_0|MET_NA|APP_0|RES_6|REC_0|VEN_0|CL_277|NAT_mex|2020-10-30"
      ],
      "attributes":[
        "BULK"
      ]
    },
    {
      "source":603,
      "target":599,
      "directed":false,
      "length":0.0117371,
      "support":0.0,
      "removed":false,
      "sequences":[
        "ID_CEC-19-0197|ST_2|CODE_15031|SX_M|RISK_NA|AGE_22|SES_NA|SCO_NA|CD4_1|DRUG_NA|MET_NA|APP_NA|RES_1|REC_0|VEN_NA|CL_277|NAT_NA|2019-09-06",
        "ID_CEC-21-2437|ST_2|CODE_15031|SX_M|RISK_3|AGE_27|SES_2|SCO_2|CD4_1|DRUG_0|MET_NA|APP_1|RES_6|REC_0|VEN_1|CL_277|NAT_mex|2021-01-21"
      ],
      "attributes":[
        "BULK"
      ]
    },
    {
      "source":603,
      "target":600,
      "directed":false,
      "length":0.00886604,
      "support":0.0,
      "removed":false,
      "sequences":[
        "ID_CEC-19-0197|ST_2|CODE_15031|SX_M|RISK_NA|AGE_22|SES_NA|SCO_NA|CD4_1|DRUG_NA|MET_NA|APP_NA|RES_1|REC_0|VEN_NA|CL_277|NAT_NA|2019-09-06",
        "ID_CEC-21-2881|ST_2|CODE_15002|SX_M|RISK_3|AGE_49|SES_2|SCO_3|CD4_2|DRUG_0|MET_NA|APP_0|RES_6|REC_0|VEN_0|CL_277|NAT_mex|2021-03-08"
      ],
      "attributes":[
        "BULK"
      ]
    },
    {
      "source":603,
      "target":601,
      "directed":false,
      "length":0.00922633,
      "support":0.0,
      "removed":false,
      "sequences":[
        "ID_CEC-19-0197|ST_2|CODE_15031|SX_M|RISK_NA|AGE_22|SES_NA|SCO_NA|CD4_1|DRUG_NA|MET_NA|APP_NA|RES_1|REC_0|VEN_NA|CL_277|NAT_NA|2019-09-06",
        "ID_CEC-22-6420|ST_1|CODE_09013|SX_M|RISK_3|AGE_22|SES_1|SCO_2|CD4_1|DRUG_1|MET_NA|APP_1|RES_6|REC_0|VEN_1|CL_277|NAT_mex|2022-02-10"
      ],
      "attributes":[
        "BULK"
      ]
    },
    {
      "source":1840,
      "target":1841,
      "directed":false,
      "length":0.00495048,
      "support":0.0,
      "removed":false,
      "sequences":[
        "ID_CEC-19-0199|ST_1|CODE_09003|SX_M|RISK_NA|AGE_29|SES_NA|SCO_NA|CD4_2|DRUG_NA|MET_NA|APP_NA|RES_1|REC_0|VEN_NA|CL_541|NAT_NA|2019-09-06",
        "ID_CEC-22-7148|ST_1|CODE_09015|SX_M|RISK_3|AGE_31|SES_2|SCO_3|CD4_3|DRUG_1|MET_NA|APP_1|RES_1|REC_0|VEN_0|CL_541|NAT_mex|2022-04-12"
      ],
      "attributes":[
        "BULK"
      ]
    },
    {
      "source":1840,
      "target":1842,
      "directed":false,
      "length":0.00211661,
      "support":0.0,
      "removed":false,
      "sequences":[
        "ID_CEC-19-0199|ST_1|CODE_09003|SX_M|RISK_NA|AGE_29|SES_NA|SCO_NA|CD4_2|DRUG_NA|MET_NA|APP_NA|RES_1|REC_0|VEN_NA|CL_541|NAT_NA|2019-09-06",
        "ID_CEC-22-7405|ST_1|CODE_09015|SX_M|RISK_NA|AGE_33|SES_NA|SCO_NA|CD4_2|DRUG_NA|MET_NA|APP_NA|RES_1|REC_1|VEN_NA|CL_541|NAT_NA|2022-05-06"
      ],
      "attributes":[
        "BULK"
      ]
    },
    {
      "source":707,
      "target":708,
      "directed":false,
      "length":0.00993646,
      "support":0.0,
      "removed":false,
      "sequences":[
        "ID_CEC-19-0201|ST_1|CODE_09015|SX_M|RISK_NA|AGE_21|SES_NA|SCO_NA|CD4_2|DRUG_NA|MET_NA|APP_NA|RES_1|REC_1|VEN_NA|CL_219|NAT_NA|2019-09-06",
        "ID_CEC-19-0398|ST_2|CODE_15057|SX_M|RISK_NA|AGE_22|SES_NA|SCO_NA|CD4_2|DRUG_NA|MET_NA|APP_NA|RES_1|REC_1|VEN_NA|CL_219|NAT_NA|2019-09-27"
      ],
      "attributes":[
        "BULK"
      ]
    },
    {
      "source":707,
      "target":709,
      "directed":false,
      "length":0.00922363,
      "support":0.0,
      "removed":false,
      "sequences":[
        "ID_CEC-19-0201|ST_1|CODE_09015|SX_M|RISK_NA|AGE_21|SES_NA|SCO_NA|CD4_2|DRUG_NA|MET_NA|APP_NA|RES_1|REC_1|VEN_NA|CL_219|NAT_NA|2019-09-06",
        "ID_CEC-19-0399|ST_1|CODE_09011|SX_M|RISK_NA|AGE_31|SES_NA|SCO_NA|CD4_2|DRUG_NA|MET_NA|APP_NA|RES_1|REC_0|VEN_NA|CL_219|NAT_NA|2019-09-27"
      ],
      "attributes":[
        "BULK"
      ]
    },
    {
      "source":707,
      "target":704,
      "directed":false,
      "length":0.00993547,
      "support":0.0,
      "removed":false,
      "sequences":[
        "ID_CEC-19-0201|ST_1|CODE_09015|SX_M|RISK_NA|AGE_21|SES_NA|SCO_NA|CD4_2|DRUG_NA|MET_NA|APP_NA|RES_1|REC_1|VEN_NA|CL_219|NAT_NA|2019-09-06",
        "ID_CEC-21-4754|ST_1|CODE_09006|SX_M|RISK_2|AGE_23|SES_2|SCO_2|CD4_1|DRUG_0|MET_NA|APP_1|RES_1|REC_0|VEN_NA|CL_219|NAT_mex|2021-09-01"
      ],
      "attributes":[
        "BULK"
      ]
    },
    {
      "source":707,
      "target":710,
      "directed":false,
      "length":0.00851084,
      "support":0.0,
      "removed":false,
      "sequences":[
        "ID_CEC-19-0201|ST_1|CODE_09015|SX_M|RISK_NA|AGE_21|SES_NA|SCO_NA|CD4_2|DRUG_NA|MET_NA|APP_NA|RES_1|REC_1|VEN_NA|CL_219|NAT_NA|2019-09-06",
        "ID_CEC-21-5427|ST_1|CODE_09012|SX_M|RISK_3|AGE_31|SES_2|SCO_3|CD4_1|DRUG_0|MET_NA|APP_0|RES_1|REC_0|VEN_0|CL_219|NAT_mex|2021-11-03"
      ],
      "attributes":[
        "BULK"
      ]
    },
    {
      "source":707,
      "target":705,
      "directed":false,
      "length":0.00994717,
      "support":0.0,
      "removed":false,
      "sequences":[
        "ID_CEC-19-0201|ST_1|CODE_09015|SX_M|RISK_NA|AGE_21|SES_NA|SCO_NA|CD4_2|DRUG_NA|MET_NA|APP_NA|RES_1|REC_1|VEN_NA|CL_219|NAT_NA|2019-09-06",
        "ID_CEC-22-7970|ST_1|CODE_09012|SX_M|RISK_3|AGE_33|SES_1|SCO_3|CD4_2|DRUG_1|MET_NA|APP_1|RES_1|REC_0|VEN_0|CL_219|NAT_mex|2022-06-15"
      ],
      "attributes":[
        "BULK"
      ]
    },
    {
      "source":707,
      "target":706,
      "directed":false,
      "length":0.0114026,
      "support":0.0,
      "removed":false,
      "sequences":[
        "ID_CEC-19-0201|ST_1|CODE_09015|SX_M|RISK_NA|AGE_21|SES_NA|SCO_NA|CD4_2|DRUG_NA|MET_NA|APP_NA|RES_1|REC_1|VEN_NA|CL_219|NAT_NA|2019-09-06",
        "ID_CEC-22-9692|ST_1|CODE_09012|SX_M|RISK_3|AGE_26|SES_2|SCO_2|CD4_2|DRUG_1|MET_NA|APP_1|RES_1|REC_0|VEN_0|CL_219|NAT_mex|2022-11-28"
      ],
      "attributes":[
        "BULK"
      ]
    },
    {
      "source":54,
      "target":56,
      "directed":false,
      "length":0.012812,
      "support":0.0,
      "removed":false,
      "sequences":[
        "ID_CEC-19-0203|ST_1|CODE_09002|SX_M|RISK_NA|AGE_30|SES_NA|SCO_NA|CD4_3|DRUG_NA|MET_NA|APP_NA|RES_6|REC_1|VEN_NA|CL_10|NAT_NA|2019-09-06",
        "ID_CEC-19-0479|ST_1|CODE_09007|SX_M|RISK_3|AGE_26|SES_2|SCO_3|CD4_2|DRUG_0|MET_NA|APP_0|RES_1|REC_0|VEN_0|CL_10|NAT_mex|2019-10-07"
      ],
      "attributes":[
        "BULK"
      ]
    },
    {
      "source":54,
      "target":61,
      "directed":false,
      "length":0.0128412,
      "support":0.0,
      "removed":false,
      "sequences":[
        "ID_CEC-19-0203|ST_1|CODE_09002|SX_M|RISK_NA|AGE_30|SES_NA|SCO_NA|CD4_3|DRUG_NA|MET_NA|APP_NA|RES_6|REC_1|VEN_NA|CL_10|NAT_NA|2019-09-06",
        "ID_CEC-19-1035|ST_2|CODE_15033|SX_M|RISK_NA|AGE_25|SES_NA|SCO_NA|CD4_1|DRUG_NA|MET_NA|APP_NA|RES_1|REC_0|VEN_NA|CL_NA|NAT_NA|2019-12-11"
      ],
      "attributes":[
        "BULK"
      ]
    },
    {
      "source":54,
      "target":62,
      "directed":false,
      "length":0.0110226,
      "support":0.0,
      "removed":false,
      "sequences":[
        "ID_CEC-19-0203|ST_1|CODE_09002|SX_M|RISK_NA|AGE_30|SES_NA|SCO_NA|CD4_3|DRUG_NA|MET_NA|APP_NA|RES_6|REC_1|VEN_NA|CL_10|NAT_NA|2019-09-06",
        "ID_CEC-19-1039|ST_1|CODE_09003|SX_M|RISK_NA|AGE_30|SES_NA|SCO_NA|CD4_1|DRUG_NA|MET_NA|APP_NA|RES_1|REC_0|VEN_NA|CL_10|NAT_NA|2019-12-11"
      ],
      "attributes":[
        "BULK"
      ]
    },
    {
      "source":54,
      "target":51,
      "directed":false,
      "length":0.01282,
      "support":0.0,
      "removed":false,
      "sequences":[
        "ID_CEC-19-0203|ST_1|CODE_09002|SX_M|RISK_NA|AGE_30|SES_NA|SCO_NA|CD4_3|DRUG_NA|MET_NA|APP_NA|RES_6|REC_1|VEN_NA|CL_10|NAT_NA|2019-09-06",
        "ID_CEC-20-1318|ST_1|CODE_09003|SX_M|RISK_3|AGE_22|SES_2|SCO_2|CD4_1|DRUG_0|MET_NA|APP_1|RES_1|REC_0|VEN_0|CL_10|NAT_mex|2020-09-01"
      ],
      "attributes":[
        "BULK"
      ]
    },
    {
      "source":54,
      "target":34,
      "directed":false,
      "length":0.0113772,
      "support":0.0,
      "removed":false,
      "sequences":[
        "ID_CEC-19-0203|ST_1|CODE_09002|SX_M|RISK_NA|AGE_30|SES_NA|SCO_NA|CD4_3|DRUG_NA|MET_NA|APP_NA|RES_6|REC_1|VEN_NA|CL_10|NAT_NA|2019-09-06",
        "ID_CEC-20-2174|ST_1|CODE_09011|SX_M|RISK_3|AGE_23|SES_2|SCO_3|CD4_1|DRUG_1|MET_NA|APP_0|RES_1|REC_0|VEN_0|CL_10|NAT_mex|2020-12-03"
      ],
      "attributes":[
        "BULK"
      ]
    },
    {
      "source":54,
      "target":38,
      "directed":false,
      "length":0.0110241,
      "support":0.0,
      "removed":false,
      "sequences":[
        "ID_CEC-19-0203|ST_1|CODE_09002|SX_M|RISK_NA|AGE_30|SES_NA|SCO_NA|CD4_3|DRUG_NA|MET_NA|APP_NA|RES_6|REC_1|VEN_NA|CL_10|NAT_NA|2019-09-06",
        "ID_CEC-21-3948|ST_1|CODE_09004|SX_M|RISK_3|AGE_22|SES_1|SCO_3|CD4_2|DRUG_0|MET_NA|APP_1|RES_1|REC_0|VEN_0|CL_10|NAT_mex|2021-06-10"
      ],
      "attributes":[
        "BULK"
      ]
    },
    {
      "source":54,
      "target":39,
      "directed":false,
      "length":0.010309,
      "support":0.0,
      "removed":false,
      "sequences":[
        "ID_CEC-19-0203|ST_1|CODE_09002|SX_M|RISK_NA|AGE_30|SES_NA|SCO_NA|CD4_3|DRUG_NA|MET_NA|APP_NA|RES_6|REC_1|VEN_NA|CL_10|NAT_NA|2019-09-06",
        "ID_CEC-21-4664|ST_1|CODE_09014|SX_M|RISK_3|AGE_46|SES_2|SCO_3|CD4_2|DRUG_0|MET_NA|APP_0|RES_1|REC_0|VEN_NA|CL_10|NAT_mex|2021-08-24"
      ],
      "attributes":[
        "BULK"
      ]
    },
    {
      "source":54,
      "target":40,
      "directed":false,
      "length":0.0106603,
      "support":0.0,
      "removed":false,
      "sequences":[
        "ID_CEC-19-0203|ST_1|CODE_09002|SX_M|RISK_NA|AGE_30|SES_NA|SCO_NA|CD4_3|DRUG_NA|MET_NA|APP_NA|RES_6|REC_1|VEN_NA|CL_10|NAT_NA|2019-09-06",
        "ID_CEC-21-5787|ST_1|CODE_09011|SX_M|RISK_3|AGE_27|SES_2|SCO_2|CD4_1|DRUG_1|MET_NA|APP_0|RES_1|REC_0|VEN_0|CL_10|NAT_mex|2021-12-01"
      ],
      "attributes":[
        "BULK"
      ]
    },
    {
      "source":54,
      "target":48,
      "directed":false,
      "length":0.00851565,
      "support":0.0,
      "removed":false,
      "sequences":[
        "ID_CEC-19-0203|ST_1|CODE_09002|SX_M|RISK_NA|AGE_30|SES_NA|SCO_NA|CD4_3|DRUG_NA|MET_NA|APP_NA|RES_6|REC_1|VEN_NA|CL_10|NAT_NA|2019-09-06",
        "ID_CEC-22-9610|ST_1|CODE_09011|SX_M|RISK_3|AGE_32|SES_1|SCO_2|CD4_2|DRUG_1|MET_NA|APP_1|RES_1|REC_0|VEN_0|CL_NA|NAT_mex|2022-11-17"
      ],
      "attributes":[
        "BULK"
      ]
    },
    {
      "source":1843,
      "target":1844,
      "directed":false,
      "length":0.0109874,
      "support":0.0,
      "removed":false,
      "sequences":[
        "ID_CEC-19-0204|ST_1|CODE_09016|SX_M|RISK_NA|AGE_36|SES_NA|SCO_NA|CD4_1|DRUG_NA|MET_NA|APP_NA|RES_1|REC_0|VEN_NA|CL_710|NAT_NA|2019-09-06",
        "ID_CEC-22-7594|ST_1|CODE_09015|SX_M|RISK_NA|AGE_42|SES_NA|SCO_NA|CD4_1|DRUG_NA|MET_NA|APP_NA|RES_1|REC_0|VEN_NA|CL_710|NAT_NA|2022-05-19"
      ],
      "attributes":[
        "BULK"
      ]
    },
    {
      "source":1843,
      "target":1845,
      "directed":false,
      "length":0.00352621,
      "support":0.0,
      "removed":false,
      "sequences":[
        "ID_CEC-19-0204|ST_1|CODE_09016|SX_M|RISK_NA|AGE_36|SES_NA|SCO_NA|CD4_1|DRUG_NA|MET_NA|APP_NA|RES_1|REC_0|VEN_NA|CL_710|NAT_NA|2019-09-06",
        "ID_CEC-22-9351|ST_1|CODE_09003|SX_M|RISK_3|AGE_29|SES_2|SCO_2|CD4_1|DRUG_1|MET_NA|APP_0|RES_1|REC_0|VEN_0|CL_710|NAT_mex|2022-10-20"
      ],
      "attributes":[
        "BULK"
      ]
    },
    {
      "source":368,
      "target":369,
      "directed":false,
      "length":0.00211549,
      "support":0.0,
      "removed":false,
      "sequences":[
        "ID_CEC-19-0205|ST_1|CODE_09016|SX_M|RISK_NA|AGE_23|SES_NA|SCO_NA|CD4_2|DRUG_NA|MET_NA|APP_NA|RES_1|REC_0|VEN_NA|CL_122|NAT_NA|2019-09-06",
        "ID_CEC-19-0483|ST_1|CODE_09004|SX_M|RISK_NA|AGE_30|SES_NA|SCO_NA|CD4_3|DRUG_NA|MET_NA|APP_NA|RES_1|REC_0|VEN_NA|CL_122|NAT_NA|2019-10-08"
      ],
      "attributes":[
        "BULK"
      ]
    },
    {
      "source":368,
      "target":370,
      "directed":false,
      "length":0.00815996,
      "support":0.0,
      "removed":false,
      "sequences":[
        "ID_CEC-19-0205|ST_1|CODE_09016|SX_M|RISK_NA|AGE_23|SES_NA|SCO_NA|CD4_2|DRUG_NA|MET_NA|APP_NA|RES_1|REC_0|VEN_NA|CL_122|NAT_NA|2019-09-06",
        "ID_CEC-19-0491|ST_1|CODE_09015|SX_M|RISK_NA|AGE_31|SES_NA|SCO_NA|CD4_3|DRUG_NA|MET_NA|APP_NA|RES_1|REC_0|VEN_NA|CL_122|NAT_NA|2019-10-09"
      ],
      "attributes":[
        "BULK"
      ]
    },
    {
      "source":368,
      "target":371,
      "directed":false,
      "length":0.00815588,
      "support":0.0,
      "removed":false,
      "sequences":[
        "ID_CEC-19-0205|ST_1|CODE_09016|SX_M|RISK_NA|AGE_23|SES_NA|SCO_NA|CD4_2|DRUG_NA|MET_NA|APP_NA|RES_1|REC_0|VEN_NA|CL_122|NAT_NA|2019-09-06",
        "ID_CEC-19-0503|ST_1|CODE_07106|SX_M|RISK_NA|AGE_50|SES_NA|SCO_NA|CD4_2|DRUG_NA|MET_NA|APP_NA|RES_1|REC_0|VEN_NA|CL_122|NAT_NA|2019-10-09"
      ],
      "attributes":[
        "BULK"
      ]
    },
    {
      "source":368,
      "target":359,
      "directed":false,
      "length":0.00388478,
      "support":0.0,
      "removed":false,
      "sequences":[
        "ID_CEC-19-0205|ST_1|CODE_09016|SX_M|RISK_NA|AGE_23|SES_NA|SCO_NA|CD4_2|DRUG_NA|MET_NA|APP_NA|RES_1|REC_0|VEN_NA|CL_122|NAT_NA|2019-09-06",
        "ID_CEC-21-3094|ST_2|CODE_15037|SX_M|RISK_3|AGE_28|SES_2|SCO_3|CD4_1|DRUG_0|MET_NA|APP_1|RES_1|REC_0|VEN_1|CL_122|NAT_mex|2021-03-26"
      ],
      "attributes":[
        "BULK"
      ]
    },
    {
      "source":368,
      "target":360,
      "directed":false,
      "length":0.00814584,
      "support":0.0,
      "removed":false,
      "sequences":[
        "ID_CEC-19-0205|ST_1|CODE_09016|SX_M|RISK_NA|AGE_23|SES_NA|SCO_NA|CD4_2|DRUG_NA|MET_NA|APP_NA|RES_1|REC_0|VEN_NA|CL_122|NAT_NA|2019-09-06",
        "ID_CEC-21-3976|ST_1|CODE_09004|SX_M|RISK_3|AGE_31|SES_2|SCO_3|CD4_1|DRUG_0|MET_NA|APP_0|RES_1|REC_0|VEN_0|CL_122|NAT_mex|2021-06-14"
      ],
      "attributes":[
        "BULK"
      ]
    },
    {
      "source":368,
      "target":361,
      "directed":false,
      "length":0.00458787,
      "support":0.0,
      "removed":false,
      "sequences":[
        "ID_CEC-19-0205|ST_1|CODE_09016|SX_M|RISK_NA|AGE_23|SES_NA|SCO_NA|CD4_2|DRUG_NA|MET_NA|APP_NA|RES_1|REC_0|VEN_NA|CL_122|NAT_NA|2019-09-06",
        "ID_CEC-21-4278|ST_1|CODE_09004|SX_M|RISK_3|AGE_21|SES_1|SCO_2|CD4_1|DRUG_1|MET_NA|APP_1|RES_1|REC_0|VEN_0|CL_122|NAT_mex|2021-07-12"
      ],
      "attributes":[
        "BULK"
      ]
    },
    {
      "source":368,
      "target":362,
      "directed":false,
      "length":0.00565685,
      "support":0.0,
      "removed":false,
      "sequences":[
        "ID_CEC-19-0205|ST_1|CODE_09016|SX_M|RISK_NA|AGE_23|SES_NA|SCO_NA|CD4_2|DRUG_NA|MET_NA|APP_NA|RES_1|REC_0|VEN_NA|CL_122|NAT_NA|2019-09-06",
        "ID_CEC-21-4353|ST_1|CODE_09004|SX_M|RISK_3|AGE_32|SES_2|SCO_3|CD4_2|DRUG_0|MET_NA|APP_1|RES_1|REC_0|VEN_0|CL_122|NAT_mex|2021-07-19"
      ],
      "attributes":[
        "BULK"
      ]
    },
    {
      "source":368,
      "target":363,
      "directed":false,
      "length":0.00601327,
      "support":0.0,
      "removed":false,
      "sequences":[
        "ID_CEC-19-0205|ST_1|CODE_09016|SX_M|RISK_NA|AGE_23|SES_NA|SCO_NA|CD4_2|DRUG_NA|MET_NA|APP_NA|RES_1|REC_0|VEN_NA|CL_122|NAT_NA|2019-09-06",
        "ID_CEC-21-5171|ST_1|CODE_09010|SX_M|RISK_3|AGE_20|SES_2|SCO_2|CD4_3|DRUG_1|MET_NA|APP_1|RES_1|REC_0|VEN_0|CL_122|NAT_mex|2021-10-11"
      ],
      "attributes":[
        "BULK"
      ]
    },
    {
      "source":368,
      "target":364,
      "directed":false,
      "length":0.00494366,
      "support":0.0,
      "removed":false,
      "sequences":[
        "ID_CEC-19-0205|ST_1|CODE_09016|SX_M|RISK_NA|AGE_23|SES_NA|SCO_NA|CD4_2|DRUG_NA|MET_NA|APP_NA|RES_1|REC_0|VEN_NA|CL_122|NAT_NA|2019-09-06",
        "ID_CEC-21-5554|ST_1|CODE_09006|SX_M|RISK_3|AGE_25|SES_1|SCO_3|CD4_1|DRUG_1|MET_NA|APP_0|RES_1|REC_0|VEN_0|CL_122|NAT_mex|2021-11-16"
      ],
      "attributes":[
        "BULK"
      ]
    },
    {
      "source":368,
      "target":365,
      "directed":false,
      "length":0.00494988,
      "support":0.0,
      "removed":false,
      "sequences":[
        "ID_CEC-19-0205|ST_1|CODE_09016|SX_M|RISK_NA|AGE_23|SES_NA|SCO_NA|CD4_2|DRUG_NA|MET_NA|APP_NA|RES_1|REC_0|VEN_NA|CL_122|NAT_NA|2019-09-06",
        "ID_CEC-22-7589|ST_1|CODE_09004|SX_M|RISK_3|AGE_28|SES_2|SCO_2|CD4_2|DRUG_1|MET_NA|APP_1|RES_1|REC_0|VEN_0|CL_122|NAT_mex|2022-05-19"
      ],
      "attributes":[
        "BULK"
      ]
    },
    {
      "source":368,
      "target":366,
      "directed":false,
      "length":0.00459067,
      "support":0.0,
      "removed":false,
      "sequences":[
        "ID_CEC-19-0205|ST_1|CODE_09016|SX_M|RISK_NA|AGE_23|SES_NA|SCO_NA|CD4_2|DRUG_NA|MET_NA|APP_NA|RES_1|REC_0|VEN_NA|CL_122|NAT_NA|2019-09-06",
        "ID_CEC-22-8085|ST_1|CODE_09004|SX_M|RISK_3|AGE_30|SES_1|SCO_3|CD4_2|DRUG_1|MET_NA|APP_1|RES_1|REC_1|VEN_0|CL_122|NAT_mex|2022-06-27"
      ],
      "attributes":[
        "BULK"
      ]
    },
    {
      "source":368,
      "target":367,
      "directed":false,
      "length":0.0088635,
      "support":0.0,
      "removed":false,
      "sequences":[
        "ID_CEC-19-0205|ST_1|CODE_09016|SX_M|RISK_NA|AGE_23|SES_NA|SCO_NA|CD4_2|DRUG_NA|MET_NA|APP_NA|RES_1|REC_0|VEN_NA|CL_122|NAT_NA|2019-09-06",
        "ID_CEC-22-9424|ST_1|CODE_09004|SX_M|RISK_3|AGE_21|SES_1|SCO_2|CD4_2|DRUG_0|MET_NA|APP_0|RES_1|REC_0|VEN_0|CL_122|NAT_mex|2022-10-27"
      ],
      "attributes":[
        "BULK"
      ]
    },
    {
      "source":1414,
      "target":1415,
      "directed":false,
      "length":0.00530931,
      "support":0.0,
      "removed":false,
      "sequences":[
        "ID_CEC-19-0206|ST_1|CODE_09013|SX_M|RISK_NA|AGE_20|SES_NA|SCO_NA|CD4_2|DRUG_NA|MET_NA|APP_NA|RES_1|REC_0|VEN_NA|CL_257|NAT_NA|2019-09-06",
        "ID_CEC-19-0330|ST_1|CODE_09013|SX_M|RISK_NA|AGE_20|SES_NA|SCO_NA|CD4_2|DRUG_NA|MET_NA|APP_NA|RES_1|REC_1|VEN_NA|CL_257|NAT_NA|2019-09-18"
      ],
      "attributes":[
        "BULK"
      ]
    },
    {
      "source":1414,
      "target":1412,
      "directed":false,
      "length":0.0135028,
      "support":0.0,
      "removed":false,
      "sequences":[
        "ID_CEC-19-0206|ST_1|CODE_09013|SX_M|RISK_NA|AGE_20|SES_NA|SCO_NA|CD4_2|DRUG_NA|MET_NA|APP_NA|RES_1|REC_0|VEN_NA|CL_257|NAT_NA|2019-09-06",
        "ID_CEC-21-2615|ST_1|CODE_09011|SX_M|RISK_2|AGE_32|SES_1|SCO_2|CD4_1|DRUG_0|MET_NA|APP_0|RES_1|REC_0|VEN_0|CL_257|NAT_mex|2021-02-10"
      ],
      "attributes":[
        "BULK"
      ]
    },
    {
      "source":1414,
      "target":1413,
      "directed":false,
      "length":0.00494618,
      "support":0.0,
      "removed":false,
      "sequences":[
        "ID_CEC-19-0206|ST_1|CODE_09013|SX_M|RISK_NA|AGE_20|SES_NA|SCO_NA|CD4_2|DRUG_NA|MET_NA|APP_NA|RES_1|REC_0|VEN_NA|CL_257|NAT_NA|2019-09-06",
        "ID_CEC-21-2805|ST_1|CODE_09013|SX_M|RISK_3|AGE_20|SES_1|SCO_2|CD4_1|DRUG_0|MET_NA|APP_1|RES_1|REC_0|VEN_0|CL_257|NAT_mex|2021-03-01"
      ],
      "attributes":[
        "BULK"
      ]
    },
    {
      "source":1417,
      "target":1416,
      "directed":false,
      "length":0.0131602,
      "support":0.0,
      "removed":false,
      "sequences":[
        "ID_CEC-19-0216|ST_2|CODE_15013|SX_M|RISK_NA|AGE_29|SES_NA|SCO_NA|CD4_2|DRUG_NA|MET_NA|APP_NA|RES_1|REC_0|VEN_NA|CL_267|NAT_NA|2019-09-06",
        "ID_CEC-21-5630|ST_2|CODE_15013|SX_M|RISK_3|AGE_20|SES_2|SCO_2|CD4_2|DRUG_0|MET_NA|APP_1|RES_1|REC_1|VEN_1|CL_267|NAT_mex|2021-11-22"
      ],
      "attributes":[
        "BULK"
      ]
    },
    {
      "source":1848,
      "target":1846,
      "directed":false,
      "length":0.00636207,
      "support":0.0,
      "removed":false,
      "sequences":[
        "ID_CEC-19-0218|ST_2|CODE_15109|SX_M|RISK_NA|AGE_23|SES_NA|SCO_NA|CD4_2|DRUG_NA|MET_NA|APP_NA|RES_1|REC_0|VEN_NA|CL_711|NAT_NA|2019-09-06",
        "ID_CEC-22-6129|ST_1|CODE_09014|SX_M|RISK_3|AGE_40|SES_2|SCO_2|CD4_2|DRUG_1|MET_NA|APP_1|RES_1|REC_0|VEN_0|CL_711|NAT_mex|2022-01-14"
      ],
      "attributes":[
        "BULK"
      ]
    },
    {
      "source":1848,
      "target":1847,
      "directed":false,
      "length":0.0131654,
      "support":0.0,
      "removed":false,
      "sequences":[
        "ID_CEC-19-0218|ST_2|CODE_15109|SX_M|RISK_NA|AGE_23|SES_NA|SCO_NA|CD4_2|DRUG_NA|MET_NA|APP_NA|RES_1|REC_0|VEN_NA|CL_711|NAT_NA|2019-09-06",
        "ID_CEC-22-9428|ST_2|CODE_15057|SX_M|RISK_3|AGE_23|SES_2|SCO_2|CD4_2|DRUG_1|MET_NA|APP_0|RES_1|REC_0|VEN_1|CL_711|NAT_mex|2022-10-27"
      ],
      "attributes":[
        "BULK"
      ]
    },
    {
      "source":1851,
      "target":1849,
      "directed":false,
      "length":0.0117199,
      "support":0.0,
      "removed":false,
      "sequences":[
        "ID_CEC-19-0227|ST_1|CODE_09014|SX_M|RISK_NA|AGE_39|SES_NA|SCO_NA|CD4_2|DRUG_NA|MET_NA|APP_NA|RES_1|REC_0|VEN_NA|CL_130|NAT_NA|2019-09-09",
        "ID_CEC-21-2349|ST_1|CODE_09014|SX_M|RISK_3|AGE_28|SES_2|SCO_3|CD4_2|DRUG_1|MET_NA|APP_1|RES_1|REC_1|VEN_1|CL_130|NAT_mex|2021-01-12"
      ],
      "attributes":[
        "BULK"
      ]
    },
    {
      "source":1851,
      "target":1850,
      "directed":false,
      "length":0.00282194,
      "support":0.0,
      "removed":false,
      "sequences":[
        "ID_CEC-19-0227|ST_1|CODE_09014|SX_M|RISK_NA|AGE_39|SES_NA|SCO_NA|CD4_2|DRUG_NA|MET_NA|APP_NA|RES_1|REC_0|VEN_NA|CL_130|NAT_NA|2019-09-09",
        "ID_CEC-22-7839|ST_1|CODE_09003|SX_M|RISK_3|AGE_33|SES_3|SCO_3|CD4_2|DRUG_NA|MET_NA|APP_NA|RES_1|REC_0|VEN_NA|CL_130|NAT_mex|2022-06-06"
      ],
      "attributes":[
        "BULK"
      ]
    },
    {
      "source":718,
      "target":712,
      "directed":false,
      "length":0.0017619,
      "support":0.0,
      "removed":false,
      "sequences":[
        "ID_CEC-19-0228|ST_1|CODE_09016|SX_M|RISK_NA|AGE_26|SES_NA|SCO_NA|CD4_2|DRUG_NA|MET_NA|APP_NA|RES_1|REC_1|VEN_NA|CL_363|NAT_NA|2019-09-09",
        "ID_CEC-21-4241|ST_1|CODE_09016|SX_M|RISK_3|AGE_29|SES_2|SCO_3|CD4_2|DRUG_0|MET_NA|APP_1|RES_1|REC_1|VEN_1|CL_363|NAT_mex|2021-07-08"
      ],
      "attributes":[
        "BULK"
      ]
    },
    {
      "source":718,
      "target":713,
      "directed":false,
      "length":0.00105567,
      "support":0.0,
      "removed":false,
      "sequences":[
        "ID_CEC-19-0228|ST_1|CODE_09016|SX_M|RISK_NA|AGE_26|SES_NA|SCO_NA|CD4_2|DRUG_NA|MET_NA|APP_NA|RES_1|REC_1|VEN_NA|CL_363|NAT_NA|2019-09-09",
        "ID_CEC-21-4522|ST_1|CODE_09015|SX_M|RISK_3|AGE_40|SES_1|SCO_3|CD4_2|DRUG_0|MET_NA|APP_1|RES_1|REC_0|VEN_0|CL_363|NAT_mex|2021-08-10"
      ],
      "attributes":[
        "BULK"
      ]
    },
    {
      "source":718,
      "target":714,
      "directed":false,
      "length":0.00211291,
      "support":0.0,
      "removed":false,
      "sequences":[
        "ID_CEC-19-0228|ST_1|CODE_09016|SX_M|RISK_NA|AGE_26|SES_NA|SCO_NA|CD4_2|DRUG_NA|MET_NA|APP_NA|RES_1|REC_1|VEN_NA|CL_363|NAT_NA|2019-09-09",
        "ID_CEC-21-4533|ST_1|CODE_09016|SX_M|RISK_3|AGE_29|SES_2|SCO_3|CD4_2|DRUG_1|MET_NA|APP_1|RES_1|REC_0|VEN_0|CL_363|NAT_mex|2021-08-11"
      ],
      "attributes":[
        "BULK"
      ]
    },
    {
      "source":718,
      "target":715,
      "directed":false,
      "length":0.0024659,
      "support":0.0,
      "removed":false,
      "sequences":[
        "ID_CEC-19-0228|ST_1|CODE_09016|SX_M|RISK_NA|AGE_26|SES_NA|SCO_NA|CD4_2|DRUG_NA|MET_NA|APP_NA|RES_1|REC_1|VEN_NA|CL_363|NAT_NA|2019-09-09",
        "ID_CEC-22-6804|ST_1|CODE_07106|SX_M|RISK_3|AGE_30|SES_2|SCO_3|CD4_1|DRUG_1|MET_NA|APP_1|RES_1|REC_0|VEN_1|CL_363|NAT_mex|2022-03-15"
      ],
      "attributes":[
        "BULK"
      ]
    },
    {
      "source":718,
      "target":716,
      "directed":false,
      "length":0.00850146,
      "support":0.0,
      "removed":false,
      "sequences":[
        "ID_CEC-19-0228|ST_1|CODE_09016|SX_M|RISK_NA|AGE_26|SES_NA|SCO_NA|CD4_2|DRUG_NA|MET_NA|APP_NA|RES_1|REC_1|VEN_NA|CL_363|NAT_NA|2019-09-09",
        "ID_CEC-22-6924|ST_1|CODE_07106|SX_M|RISK_3|AGE_32|SES_2|SCO_3|CD4_2|DRUG_1|MET_NA|APP_0|RES_1|REC_0|VEN_1|CL_363|NAT_mex|2022-03-24"
      ],
      "attributes":[
        "BULK"
      ]
    },
    {
      "source":718,
      "target":717,
      "directed":false,
      "length":0.0135101,
      "support":0.0,
      "removed":false,
      "sequences":[
        "ID_CEC-19-0228|ST_1|CODE_09016|SX_M|RISK_NA|AGE_26|SES_NA|SCO_NA|CD4_2|DRUG_NA|MET_NA|APP_NA|RES_1|REC_1|VEN_NA|CL_363|NAT_NA|2019-09-09",
        "ID_CEC-22-7524|ST_2|CODE_15081|SX_M|RISK_3|AGE_24|SES_2|SCO_3|CD4_1|DRUG_0|MET_NA|APP_0|RES_1|REC_0|VEN_0|CL_363|NAT_mex|2022-05-16"
      ],
      "attributes":[
        "BULK"
      ]
    },
    {
      "source":718,
      "target":719,
      "directed":false,
      "length":0.000703636,
      "support":0.0,
      "removed":false,
      "sequences":[
        "ID_CEC-19-0228|ST_1|CODE_09016|SX_M|RISK_NA|AGE_26|SES_NA|SCO_NA|CD4_2|DRUG_NA|MET_NA|APP_NA|RES_1|REC_1|VEN_NA|CL_363|NAT_NA|2019-09-09",
        "ID_CEC-22-9305|ST_1|CODE_09015|SX_M|RISK_3|AGE_38|SES_2|SCO_3|CD4_1|DRUG_1|MET_NA|APP_1|RES_1|REC_0|VEN_0|CL_363|NAT_mex|2022-10-14"
      ],
      "attributes":[
        "BULK"
      ]
    },
    {
      "source":1421,
      "target":1422,
      "directed":false,
      "length":0.010298,
      "support":0.0,
      "removed":false,
      "sequences":[
        "ID_CEC-19-0234|ST_2|CODE_15029|SX_M|RISK_NA|AGE_23|SES_NA|SCO_NA|CD4_2|DRUG_NA|MET_NA|APP_NA|RES_1|REC_0|VEN_NA|CL_146|NAT_NA|2019-09-09",
        "ID_CEC-19-0364|ST_1|CODE_09005|SX_M|RISK_NA|AGE_24|SES_NA|SCO_NA|CD4_2|DRUG_NA|MET_NA|APP_NA|RES_1|REC_1|VEN_NA|CL_146|NAT_NA|2019-09-24"
      ],
      "attributes":[
        "BULK"
      ]
    },
    {
      "source":1421,
      "target":1423,
      "directed":false,
      "length":0.00530202,
      "support":0.0,
      "removed":false,
      "sequences":[
        "ID_CEC-19-0234|ST_2|CODE_15029|SX_M|RISK_NA|AGE_23|SES_NA|SCO_NA|CD4_2|DRUG_NA|MET_NA|APP_NA|RES_1|REC_0|VEN_NA|CL_146|NAT_NA|2019-09-09",
        "ID_CEC-19-0550|ST_1|CODE_09010|SX_M|RISK_NA|AGE_28|SES_NA|SCO_NA|CD4_3|DRUG_NA|MET_NA|APP_NA|RES_1|REC_0|VEN_NA|CL_146|NAT_NA|2019-10-14"
      ],
      "attributes":[
        "BULK"
      ]
    },
    {
      "source":1421,
      "target":1420,
      "directed":false,
      "length":0.00458947,
      "support":0.0,
      "removed":false,
      "sequences":[
        "ID_CEC-19-0234|ST_2|CODE_15029|SX_M|RISK_NA|AGE_23|SES_NA|SCO_NA|CD4_2|DRUG_NA|MET_NA|APP_NA|RES_1|REC_0|VEN_NA|CL_146|NAT_NA|2019-09-09",
        "ID_CEC-20-1732|ST_2|CODE_15122|SX_M|RISK_3|AGE_26|SES_2|SCO_2|CD4_2|DRUG_0|MET_NA|APP_0|RES_1|REC_0|VEN_0|CL_146|NAT_mex|2020-10-15"
      ],
      "attributes":[
        "BULK"
      ]
    },
    {
      "source":1852,
      "target":1853,
      "directed":false,
      "length":0.0106625,
      "support":0.0,
      "removed":false,
      "sequences":[
        "ID_CEC-19-0236|ST_2|CODE_15109|SX_M|RISK_NA|AGE_40|SES_NA|SCO_NA|CD4_1|DRUG_NA|MET_NA|APP_NA|RES_1|REC_0|VEN_NA|CL_712|NAT_NA|2019-09-09",
        "ID_CEC-22-8388|ST_1|CODE_09015|SX_M|RISK_2|AGE_49|SES_1|SCO_3|CD4_1|DRUG_1|MET_NA|APP_0|RES_1|REC_0|VEN_0|CL_712|NAT_mex|2022-07-20"
      ],
      "attributes":[
        "BULK"
      ]
    },
    {
      "source":1852,
      "target":1854,
      "directed":false,
      "length":0.0106625,
      "support":0.0,
      "removed":false,
      "sequences":[
        "ID_CEC-19-0236|ST_2|CODE_15109|SX_M|RISK_NA|AGE_40|SES_NA|SCO_NA|CD4_1|DRUG_NA|MET_NA|APP_NA|RES_1|REC_0|VEN_NA|CL_712|NAT_NA|2019-09-09",
        "ID_CEC-22-8783|ST_1|CODE_09014|SX_M|RISK_3|AGE_26|SES_1|SCO_3|CD4_2|DRUG_0|MET_NA|APP_0|RES_1|REC_NA|VEN_0|CL_712|NAT_mex|2022-08-29"
      ],
      "attributes":[
        "BULK"
      ]
    },
    {
      "source":1099,
      "target":1095,
      "directed":false,
      "length":0.00458875,
      "support":0.0,
      "removed":false,
      "sequences":[
        "ID_CEC-19-0237|ST_2|CODE_15039|SX_M|RISK_NA|AGE_24|SES_NA|SCO_NA|CD4_2|DRUG_NA|MET_NA|APP_NA|RES_1|REC_0|VEN_NA|CL_370|NAT_NA|2019-09-09",
        "ID_CEC-21-3368|ST_2|CODE_15099|SX_M|RISK_3|AGE_23|SES_1|SCO_2|CD4_1|DRUG_0|MET_NA|APP_1|RES_1|REC_0|VEN_1|CL_370|NAT_mex|2021-04-20"
      ],
      "attributes":[
        "BULK"
      ]
    },
    {
      "source":1099,
      "target":1096,
      "directed":false,
      "length":0.00849717,
      "support":0.0,
      "removed":false,
      "sequences":[
        "ID_CEC-19-0237|ST_2|CODE_15039|SX_M|RISK_NA|AGE_24|SES_NA|SCO_NA|CD4_2|DRUG_NA|MET_NA|APP_NA|RES_1|REC_0|VEN_NA|CL_370|NAT_NA|2019-09-09",
        "ID_CEC-21-4119|ST_2|CODE_15121|SX_M|RISK_3|AGE_29|SES_2|SCO_3|CD4_2|DRUG_0|MET_NA|APP_1|RES_1|REC_0|VEN_0|CL_370|NAT_mex|2021-06-25"
      ],
      "attributes":[
        "BULK"
      ]
    },
    {
      "source":1099,
      "target":1097,
      "directed":false,
      "length":0.00671682,
      "support":0.0,
      "removed":false,
      "sequences":[
        "ID_CEC-19-0237|ST_2|CODE_15039|SX_M|RISK_NA|AGE_24|SES_NA|SCO_NA|CD4_2|DRUG_NA|MET_NA|APP_NA|RES_1|REC_0|VEN_NA|CL_370|NAT_NA|2019-09-09",
        "ID_CEC-21-4133|ST_2|CODE_15099|SX_M|RISK_3|AGE_28|SES_1|SCO_3|CD4_1|DRUG_0|MET_NA|APP_1|RES_1|REC_0|VEN_0|CL_370|NAT_mex|2021-06-28"
      ],
      "attributes":[
        "BULK"
      ]
    },
    {
      "source":1099,
      "target":1098,
      "directed":false,
      "length":0.00707178,
      "support":0.0,
      "removed":false,
      "sequences":[
        "ID_CEC-19-0237|ST_2|CODE_15039|SX_M|RISK_NA|AGE_24|SES_NA|SCO_NA|CD4_2|DRUG_NA|MET_NA|APP_NA|RES_1|REC_0|VEN_NA|CL_370|NAT_NA|2019-09-09",
        "ID_CEC-22-7307|ST_1|CODE_09006|SX_M|RISK_3|AGE_26|SES_1|SCO_3|CD4_1|DRUG_1|MET_NA|APP_1|RES_1|REC_0|VEN_1|CL_370|NAT_mex|2022-04-28"
      ],
      "attributes":[
        "BULK"
      ]
    },
    {
      "source":1856,
      "target":1855,
      "directed":false,
      "length":0.0131481,
      "support":0.0,
      "removed":false,
      "sequences":[
        "ID_CEC-19-0238|ST_1|CODE_09011|SX_M|RISK_NA|AGE_36|SES_NA|SCO_NA|CD4_2|DRUG_NA|MET_NA|APP_NA|RES_1|REC_0|VEN_NA|CL_NA|NAT_NA|2019-09-10",
        "ID_CEC-21-3295|ST_1|CODE_09011|SX_F|RISK_1|AGE_35|SES_2|SCO_1|CD4_1|DRUG_0|MET_NA|APP_NA|RES_1|REC_0|VEN_NA|CL_732|NAT_mex|2021-04-14"
      ],
      "attributes":[
        "BULK"
      ]
    },
    {
      "source":1832,
      "target":1833,
      "directed":false,
      "length":0.0099284,
      "support":0.0,
      "removed":false,
      "sequences":[
        "ID_CEC-19-0240|ST_2|CODE_15029|SX_M|RISK_NA|AGE_21|SES_NA|SCO_NA|CD4_2|DRUG_NA|MET_NA|APP_NA|RES_1|REC_1|VEN_NA|CL_200|NAT_NA|2019-09-11",
        "ID_CEC-20-2236|ST_1|CODE_09014|SX_M|RISK_3|AGE_28|SES_2|SCO_2|CD4_3|DRUG_1|MET_NA|APP_1|RES_1|REC_0|VEN_1|CL_200|NAT_mex|2020-12-08"
      ],
      "attributes":[
        "BULK"
      ]
    },
    {
      "source":2414,
      "target":2415,
      "directed":false,
      "length":0.0104807,
      "support":0.0,
      "removed":false,
      "sequences":[
        "ID_CEC-19-0241|ST_1|CODE_09005|SX_M|RISK_NA|AGE_26|SES_NA|SCO_NA|CD4_2|DRUG_NA|MET_NA|APP_NA|RES_1|REC_1|VEN_NA|CL_77|NAT_NA|2019-09-11",
        "ID_CEC-20-1003|ST_1|CODE_09005|SX_M|RISK_3|AGE_36|SES_2|SCO_3|CD4_1|DRUG_0|MET_NA|APP_1|RES_1|REC_0|VEN_1|CL_77|NAT_mex|2020-07-24"
      ],
      "attributes":[
        "BULK"
      ]
    },
    {
      "source":2416,
      "target":2417,
      "directed":false,
      "length":0.00850847,
      "support":0.0,
      "removed":false,
      "sequences":[
        "ID_CEC-19-0249|ST_1|CODE_09005|SX_FT|RISK_NA|AGE_23|SES_NA|SCO_NA|CD4_3|DRUG_NA|MET_NA|APP_NA|RES_1|REC_0|VEN_NA|CL_713|NAT_NA|2019-09-11",
        "ID_CEC-21-2668|ST_1|CODE_09015|SX_M|RISK_3|AGE_32|SES_1|SCO_2|CD4_2|DRUG_1|MET_NA|APP_0|RES_1|REC_0|VEN_1|CL_713|NAT_mex|2021-02-15"
      ],
      "attributes":[
        "BULK"
      ]
    },
    {
      "source":1858,
      "target":1859,
      "directed":false,
      "length":0.0135176,
      "support":0.0,
      "removed":false,
      "sequences":[
        "ID_CEC-19-0251|ST_2|CODE_15070|SX_M|RISK_NA|AGE_24|SES_NA|SCO_NA|CD4_3|DRUG_NA|MET_NA|APP_NA|RES_1|REC_0|VEN_NA|CL_246|NAT_NA|2019-09-11",
        "ID_CEC-20-1521|ST_2|CODE_15035|SX_M|RISK_3|AGE_34|SES_1|SCO_2|CD4_2|DRUG_0|MET_NA|APP_1|RES_1|REC_0|VEN_0|CL_246|NAT_mex|2020-09-23"
      ],
      "attributes":[
        "BULK"
      ]
    },
    {
      "source":2418,
      "target":2419,
      "directed":false,
      "length":0.0042387,
      "support":0.0,
      "removed":false,
      "sequences":[
        "ID_CEC-19-0252|ST_1|CODE_09015|SX_M|RISK_NA|AGE_29|SES_NA|SCO_NA|CD4_2|DRUG_NA|MET_NA|APP_NA|RES_1|REC_0|VEN_NA|CL_303|NAT_NA|2019-09-11",
        "ID_CEC-19-0290|ST_1|CODE_09015|SX_M|RISK_NA|AGE_31|SES_NA|SCO_NA|CD4_1|DRUG_NA|MET_NA|APP_NA|RES_1|REC_0|VEN_NA|CL_303|NAT_NA|2019-09-13"
      ],
      "attributes":[
        "BULK"
      ]
    },
    {
      "source":1863,
      "target":1861,
      "directed":false,
      "length":0.0124572,
      "support":0.0,
      "removed":false,
      "sequences":[
        "ID_CEC-19-0254|ST_1|CODE_09007|SX_M|RISK_NA|AGE_26|SES_NA|SCO_NA|CD4_2|DRUG_NA|MET_NA|APP_NA|RES_1|REC_0|VEN_NA|CL_182|NAT_NA|2019-09-11",
        "ID_CEC-20-1141|ST_1|CODE_09015|SX_M|RISK_NA|AGE_24|SES_NA|SCO_NA|CD4_2|DRUG_NA|MET_NA|APP_NA|RES_1|REC_0|VEN_NA|CL_182|NAT_NA|2020-08-13"
      ],
      "attributes":[
        "BULK"
      ]
    },
    {
      "source":1863,
      "target":1862,
      "directed":false,
      "length":0.00887485,
      "support":0.0,
      "removed":false,
      "sequences":[
        "ID_CEC-19-0254|ST_1|CODE_09007|SX_M|RISK_NA|AGE_26|SES_NA|SCO_NA|CD4_2|DRUG_NA|MET_NA|APP_NA|RES_1|REC_0|VEN_NA|CL_182|NAT_NA|2019-09-11",
        "ID_CEC-21-5375|ST_1|CODE_09012|SX_M|RISK_3|AGE_37|SES_1|SCO_2|CD4_1|DRUG_0|MET_NA|APP_1|RES_1|REC_0|VEN_0|CL_182|NAT_mex|2021-10-27"
      ],
      "attributes":[
        "BULK"
      ]
    },
    {
      "source":1864,
      "target":1865,
      "directed":false,
      "length":0.00779027,
      "support":0.0,
      "removed":false,
      "sequences":[
        "ID_CEC-19-0255|ST_1|CODE_09005|SX_F|RISK_NA|AGE_31|SES_NA|SCO_NA|CD4_2|DRUG_NA|MET_NA|APP_NA|RES_1|REC_0|VEN_NA|CL_542|NAT_NA|2019-09-11",
        "ID_CEC-21-5390|ST_1|CODE_09015|SX_FT|RISK_4|AGE_24|SES_2|SCO_2|CD4_2|DRUG_0|MET_NA|APP_0|RES_1|REC_0|VEN_1|CL_542|NAT_mex|2021-10-28"
      ],
      "attributes":[
        "BULK"
      ]
    },
    {
      "source":1864,
      "target":1866,
      "directed":false,
      "length":0.0110013,
      "support":0.0,
      "removed":false,
      "sequences":[
        "ID_CEC-19-0255|ST_1|CODE_09005|SX_F|RISK_NA|AGE_31|SES_NA|SCO_NA|CD4_2|DRUG_NA|MET_NA|APP_NA|RES_1|REC_0|VEN_NA|CL_542|NAT_NA|2019-09-11",
        "ID_CEC-22-7165|ST_1|CODE_09005|SX_M|RISK_2|AGE_47|SES_2|SCO_2|CD4_2|DRUG_1|MET_NA|APP_0|RES_1|REC_1|VEN_0|CL_542|NAT_mex|2022-04-12"
      ],
      "attributes":[
        "BULK"
      ]
    },
    {
      "source":2421,
      "target":2420,
      "directed":false,
      "length":0.00707231,
      "support":0.0,
      "removed":false,
      "sequences":[
        "ID_CEC-19-0261|ST_1|CODE_09014|SX_M|RISK_NA|AGE_44|SES_NA|SCO_NA|CD4_1|DRUG_NA|MET_NA|APP_NA|RES_1|REC_0|VEN_NA|CL_NA|NAT_NA|2019-09-11",
        "ID_CEC-21-2762|ST_1|CODE_09006|SX_M|RISK_3|AGE_22|SES_1|SCO_2|CD4_2|DRUG_1|MET_NA|APP_1|RES_1|REC_1|VEN_0|CL_NA|NAT_mex|2021-02-24"
      ],
      "attributes":[
        "BULK"
      ]
    },
    {
      "source":2422,
      "target":2423,
      "directed":false,
      "length":0.00565122,
      "support":0.0,
      "removed":false,
      "sequences":[
        "ID_CEC-19-0262|ST_1|CODE_09007|SX_M|RISK_3|AGE_29|SES_2|SCO_3|CD4_1|DRUG_0|MET_NA|APP_0|RES_1|REC_0|VEN_0|CL_98|NAT_mex|2019-09-11",
        "ID_CEC-19-0263|ST_1|CODE_09014|SX_M|RISK_3|AGE_25|SES_1|SCO_2|CD4_2|DRUG_0|MET_NA|APP_0|RES_1|REC_0|VEN_NA|CL_98|NAT_mex|2019-09-11"
      ],
      "attributes":[
        "BULK"
      ]
    },
    {
      "source":2425,
      "target":2424,
      "directed":false,
      "length":0.0109983,
      "support":0.0,
      "removed":false,
      "sequences":[
        "ID_CEC-19-0271|ST_1|CODE_09006|SX_M|RISK_NA|AGE_22|SES_NA|SCO_NA|CD4_2|DRUG_NA|MET_NA|APP_NA|RES_2|REC_0|VEN_NA|CL_268|NAT_NA|2019-09-12",
        "ID_CEC-22-9498|ST_1|CODE_09016|SX_M|RISK_3|AGE_20|SES_2|SCO_2|CD4_2|DRUG_1|MET_1|APP_1|RES_2|REC_0|VEN_1|CL_268|NAT_mex|2022-11-04"
      ],
      "attributes":[
        "BULK"
      ]
    },
    {
      "source":2426,
      "target":2427,
      "directed":false,
      "length":0.00105717,
      "support":0.0,
      "removed":false,
      "sequences":[
        "ID_CEC-19-0284|ST_1|CODE_09012|SX_M|RISK_NA|AGE_46|SES_NA|SCO_NA|CD4_1|DRUG_NA|MET_NA|APP_NA|RES_1|REC_0|VEN_NA|CL_15|NAT_NA|2019-09-13",
        "ID_CEC-20-1084|ST_2|CODE_15104|SX_M|RISK_3|AGE_25|SES_1|SCO_2|CD4_1|DRUG_1|MET_NA|APP_1|RES_1|REC_0|VEN_0|CL_15|NAT_mex|2020-08-06"
      ],
      "attributes":[
        "BULK"
      ]
    },
    {
      "source":126,
      "target":127,
      "directed":false,
      "length":0.00885281,
      "support":0.0,
      "removed":false,
      "sequences":[
        "ID_CEC-19-0287|ST_2|CODE_15109|SX_M|RISK_NA|AGE_28|SES_NA|SCO_NA|CD4_2|DRUG_NA|MET_NA|APP_NA|RES_1|REC_0|VEN_NA|CL_75|NAT_NA|2019-09-13",
        "ID_CEC-19-0311|ST_1|CODE_09005|SX_M|RISK_NA|AGE_26|SES_NA|SCO_NA|CD4_2|DRUG_NA|MET_NA|APP_NA|RES_1|REC_0|VEN_NA|CL_75|NAT_NA|2019-09-18"
      ],
      "attributes":[
        "BULK"
      ]
    },
    {
      "source":126,
      "target":117,
      "directed":false,
      "length":0.0124529,
      "support":0.0,
      "removed":false,
      "sequences":[
        "ID_CEC-19-0287|ST_2|CODE_15109|SX_M|RISK_NA|AGE_28|SES_NA|SCO_NA|CD4_2|DRUG_NA|MET_NA|APP_NA|RES_1|REC_0|VEN_NA|CL_75|NAT_NA|2019-09-13",
        "ID_CEC-22-6144|ST_2|CODE_15109|SX_M|RISK_3|AGE_25|SES_2|SCO_2|CD4_1|DRUG_1|MET_NA|APP_1|RES_1|REC_0|VEN_1|CL_75|NAT_mex|2022-01-17"
      ],
      "attributes":[
        "BULK"
      ]
    },
    {
      "source":126,
      "target":118,
      "directed":false,
      "length":0.00671636,
      "support":0.0,
      "removed":false,
      "sequences":[
        "ID_CEC-19-0287|ST_2|CODE_15109|SX_M|RISK_NA|AGE_28|SES_NA|SCO_NA|CD4_2|DRUG_NA|MET_NA|APP_NA|RES_1|REC_0|VEN_NA|CL_75|NAT_NA|2019-09-13",
        "ID_CEC-22-6626|ST_2|CODE_15081|SX_M|RISK_3|AGE_27|SES_1|SCO_2|CD4_1|DRUG_0|MET_NA|APP_1|RES_1|REC_0|VEN_1|CL_75|NAT_mex|2022-02-28"
      ],
      "attributes":[
        "BULK"
      ]
    },
    {
      "source":126,
      "target":120,
      "directed":false,
      "length":0.0127971,
      "support":0.0,
      "removed":false,
      "sequences":[
        "ID_CEC-19-0287|ST_2|CODE_15109|SX_M|RISK_NA|AGE_28|SES_NA|SCO_NA|CD4_2|DRUG_NA|MET_NA|APP_NA|RES_1|REC_0|VEN_NA|CL_75|NAT_NA|2019-09-13",
        "ID_CEC-22-9077|ST_1|CODE_09010|SX_M|RISK_3|AGE_26|SES_2|SCO_2|CD4_1|DRUG_1|MET_NA|APP_1|RES_1|REC_0|VEN_1|CL_75|NAT_mex|2022-09-26"
      ],
      "attributes":[
        "BULK"
      ]
    },
    {
      "source":2429,
      "target":2428,
      "directed":false,
      "length":0.00672113,
      "support":0.0,
      "removed":false,
      "sequences":[
        "ID_CEC-19-0297|ST_2|CODE_15031|SX_M|RISK_2|AGE_26|SES_1|SCO_2|CD4_1|DRUG_1|MET_NA|APP_0|RES_1|REC_0|VEN_NA|CL_761|NAT_mex|2019-09-13",
        "ID_CEC-22-9150|ST_2|CODE_15058|SX_M|RISK_3|AGE_29|SES_2|SCO_2|CD4_3|DRUG_1|MET_1|APP_1|RES_1|REC_1|VEN_1|CL_761|NAT_mex|2022-09-30"
      ],
      "attributes":[
        "BULK"
      ]
    },
    {
      "source":1104,
      "target":1103,
      "directed":false,
      "length":0.0128011,
      "support":0.0,
      "removed":false,
      "sequences":[
        "ID_CEC-19-0299|ST_2|CODE_15057|SX_M|RISK_NA|AGE_37|SES_NA|SCO_NA|CD4_1|DRUG_NA|MET_NA|APP_NA|RES_1|REC_0|VEN_NA|CL_241|NAT_NA|2019-09-17",
        "ID_CEC-21-2756|ST_1|CODE_09010|SX_M|RISK_3|AGE_29|SES_2|SCO_3|CD4_1|DRUG_1|MET_NA|APP_1|RES_1|REC_0|VEN_1|CL_241|NAT_mex|2021-02-24"
      ],
      "attributes":[
        "BULK"
      ]
    },
    {
      "source":1869,
      "target":1867,
      "directed":false,
      "length":0.00673211,
      "support":0.0,
      "removed":false,
      "sequences":[
        "ID_CEC-19-0300|ST_1|CODE_09007|SX_M|RISK_NA|AGE_28|SES_NA|SCO_NA|CD4_2|DRUG_NA|MET_NA|APP_NA|RES_2|REC_0|VEN_NA|CL_170|NAT_NA|2019-09-17",
        "ID_CEC-19-0641|ST_2|CODE_15099|SX_M|RISK_NA|AGE_40|SES_NA|SCO_NA|CD4_3|DRUG_NA|MET_NA|APP_NA|RES_2|REC_1|VEN_NA|CL_170|NAT_NA|2019-10-23"
      ],
      "attributes":[
        "BULK"
      ]
    },
    {
      "source":1869,
      "target":1868,
      "directed":false,
      "length":0.00494306,
      "support":0.0,
      "removed":false,
      "sequences":[
        "ID_CEC-19-0300|ST_1|CODE_09007|SX_M|RISK_NA|AGE_28|SES_NA|SCO_NA|CD4_2|DRUG_NA|MET_NA|APP_NA|RES_2|REC_0|VEN_NA|CL_170|NAT_NA|2019-09-17",
        "ID_CEC-21-5284|ST_1|CODE_09009|SX_M|RISK_NA|AGE_27|SES_NA|SCO_NA|CD4_1|DRUG_NA|MET_NA|APP_NA|RES_1|REC_0|VEN_NA|CL_170|NAT_NA|2021-10-20"
      ],
      "attributes":[
        "BULK"
      ]
    },
    {
      "source":1109,
      "target":1107,
      "directed":false,
      "length":0.00672624,
      "support":0.0,
      "removed":false,
      "sequences":[
        "ID_CEC-19-0301|ST_1|CODE_09007|SX_M|RISK_NA|AGE_23|SES_NA|SCO_NA|CD4_2|DRUG_NA|MET_NA|APP_NA|RES_1|REC_0|VEN_NA|CL_309|NAT_NA|2019-09-17",
        "ID_CEC-20-1629|ST_1|CODE_09007|SX_M|RISK_NA|AGE_30|SES_NA|SCO_NA|CD4_1|DRUG_NA|MET_NA|APP_NA|RES_1|REC_0|VEN_NA|CL_309|NAT_NA|2020-10-06"
      ],
      "attributes":[
        "BULK"
      ]
    },
    {
      "source":1109,
      "target":1105,
      "directed":false,
      "length":0.012078,
      "support":0.0,
      "removed":false,
      "sequences":[
        "ID_CEC-19-0301|ST_1|CODE_09007|SX_M|RISK_NA|AGE_23|SES_NA|SCO_NA|CD4_2|DRUG_NA|MET_NA|APP_NA|RES_1|REC_0|VEN_NA|CL_309|NAT_NA|2019-09-17",
        "ID_CEC-21-4000|ST_1|CODE_09007|SX_M|RISK_3|AGE_53|SES_1|SCO_2|CD4_2|DRUG_0|MET_NA|APP_NA|RES_1|REC_0|VEN_NA|CL_309|NAT_mex|2021-06-16"
      ],
      "attributes":[
        "BULK"
      ]
    },
    {
      "source":1109,
      "target":1106,
      "directed":false,
      "length":0.0124421,
      "support":0.0,
      "removed":false,
      "sequences":[
        "ID_CEC-19-0301|ST_1|CODE_09007|SX_M|RISK_NA|AGE_23|SES_NA|SCO_NA|CD4_2|DRUG_NA|MET_NA|APP_NA|RES_1|REC_0|VEN_NA|CL_309|NAT_NA|2019-09-17",
        "ID_CEC-22-9121|ST_1|CODE_09007|SX_M|RISK_3|AGE_30|SES_1|SCO_2|CD4_2|DRUG_1|MET_NA|APP_1|RES_1|REC_0|VEN_NA|CL_309|NAT_mex|2022-09-28"
      ],
      "attributes":[
        "BULK"
      ]
    },
    {
      "source":220,
      "target":221,
      "directed":false,
      "length":0.00211596,
      "support":0.0,
      "removed":false,
      "sequences":[
        "ID_CEC-19-0310|ST_1|CODE_09015|SX_M|RISK_NA|AGE_18|SES_NA|SCO_NA|CD4_1|DRUG_NA|MET_NA|APP_NA|RES_1|REC_0|VEN_NA|CL_23|NAT_NA|2019-09-18",
        "ID_CEC-19-0370|ST_2|CODE_15057|SX_M|RISK_NA|AGE_27|SES_NA|SCO_NA|CD4_2|DRUG_NA|MET_NA|APP_NA|RES_1|REC_1|VEN_NA|CL_23|NAT_NA|2019-09-25"
      ],
      "attributes":[
        "BULK"
      ]
    },
    {
      "source":220,
      "target":222,
      "directed":false,
      "length":0.00602009,
      "support":0.0,
      "removed":false,
      "sequences":[
        "ID_CEC-19-0310|ST_1|CODE_09015|SX_M|RISK_NA|AGE_18|SES_NA|SCO_NA|CD4_1|DRUG_NA|MET_NA|APP_NA|RES_1|REC_0|VEN_NA|CL_23|NAT_NA|2019-09-18",
        "ID_CEC-20-2101|ST_1|CODE_09007|SX_M|RISK_3|AGE_22|SES_2|SCO_2|CD4_2|DRUG_1|MET_NA|APP_0|RES_1|REC_0|VEN_NA|CL_23|NAT_mex|2020-11-26"
      ],
      "attributes":[
        "BULK"
      ]
    },
    {
      "source":220,
      "target":207,
      "directed":false,
      "length":0.00176206,
      "support":0.0,
      "removed":false,
      "sequences":[
        "ID_CEC-19-0310|ST_1|CODE_09015|SX_M|RISK_NA|AGE_18|SES_NA|SCO_NA|CD4_1|DRUG_NA|MET_NA|APP_NA|RES_1|REC_0|VEN_NA|CL_23|NAT_NA|2019-09-18",
        "ID_CEC-21-2728|ST_1|CODE_09011|SX_M|RISK_3|AGE_20|SES_1|SCO_2|CD4_1|DRUG_0|MET_NA|APP_1|RES_1|REC_0|VEN_0|CL_23|NAT_mex|2021-02-19"
      ],
      "attributes":[
        "BULK"
      ]
    },
    {
      "source":220,
      "target":208,
      "directed":false,
      "length":0.000703787,
      "support":0.0,
      "removed":false,
      "sequences":[
        "ID_CEC-19-0310|ST_1|CODE_09015|SX_M|RISK_NA|AGE_18|SES_NA|SCO_NA|CD4_1|DRUG_NA|MET_NA|APP_NA|RES_1|REC_0|VEN_NA|CL_23|NAT_NA|2019-09-18",
        "ID_CEC-21-2812|ST_1|CODE_09014|SX_M|RISK_3|AGE_31|SES_2|SCO_3|CD4_1|DRUG_1|MET_NA|APP_1|RES_1|REC_0|VEN_0|CL_23|NAT_mex|2021-03-01"
      ],
      "attributes":[
        "BULK"
      ]
    },
    {
      "source":220,
      "target":209,
      "directed":false,
      "length":0.0028221,
      "support":0.0,
      "removed":false,
      "sequences":[
        "ID_CEC-19-0310|ST_1|CODE_09015|SX_M|RISK_NA|AGE_18|SES_NA|SCO_NA|CD4_1|DRUG_NA|MET_NA|APP_NA|RES_1|REC_0|VEN_NA|CL_23|NAT_NA|2019-09-18",
        "ID_CEC-21-2887|ST_1|CODE_09014|SX_M|RISK_3|AGE_23|SES_2|SCO_2|CD4_2|DRUG_1|MET_NA|APP_1|RES_1|REC_0|VEN_0|CL_23|NAT_mex|2021-03-08"
      ],
      "attributes":[
        "BULK"
      ]
    },
    {
      "source":220,
      "target":210,
      "directed":false,
      "length":0.00282043,
      "support":0.0,
      "removed":false,
      "sequences":[
        "ID_CEC-19-0310|ST_1|CODE_09015|SX_M|RISK_NA|AGE_18|SES_NA|SCO_NA|CD4_1|DRUG_NA|MET_NA|APP_NA|RES_1|REC_0|VEN_NA|CL_23|NAT_NA|2019-09-18",
        "ID_CEC-21-3964|ST_1|CODE_09010|SX_M|RISK_3|AGE_19|SES_2|SCO_2|CD4_2|DRUG_0|MET_NA|APP_1|RES_1|REC_0|VEN_1|CL_23|NAT_mex|2021-06-11"
      ],
      "attributes":[
        "BULK"
      ]
    },
    {
      "source":220,
      "target":211,
      "directed":false,
      "length":0.00458875,
      "support":0.0,
      "removed":false,
      "sequences":[
        "ID_CEC-19-0310|ST_1|CODE_09015|SX_M|RISK_NA|AGE_18|SES_NA|SCO_NA|CD4_1|DRUG_NA|MET_NA|APP_NA|RES_1|REC_0|VEN_NA|CL_23|NAT_NA|2019-09-18",
        "ID_CEC-21-4792|ST_1|CODE_09005|SX_M|RISK_3|AGE_19|SES_2|SCO_2|CD4_2|DRUG_0|MET_NA|APP_0|RES_1|REC_0|VEN_0|CL_23|NAT_mex|2021-09-09"
      ],
      "attributes":[
        "BULK"
      ]
    },
    {
      "source":220,
      "target":212,
      "directed":false,
      "length":0.00494404,
      "support":0.0,
      "removed":false,
      "sequences":[
        "ID_CEC-19-0310|ST_1|CODE_09015|SX_M|RISK_NA|AGE_18|SES_NA|SCO_NA|CD4_1|DRUG_NA|MET_NA|APP_NA|RES_1|REC_0|VEN_NA|CL_23|NAT_NA|2019-09-18",
        "ID_CEC-21-4851|ST_1|CODE_09005|SX_M|RISK_3|AGE_21|SES_1|SCO_2|CD4_2|DRUG_1|MET_NA|APP_0|RES_1|REC_1|VEN_0|CL_23|NAT_mex|2021-09-14"
      ],
      "attributes":[
        "BULK"
      ]
    },
    {
      "source":220,
      "target":213,
      "directed":false,
      "length":0.00529994,
      "support":0.0,
      "removed":false,
      "sequences":[
        "ID_CEC-19-0310|ST_1|CODE_09015|SX_M|RISK_NA|AGE_18|SES_NA|SCO_NA|CD4_1|DRUG_NA|MET_NA|APP_NA|RES_1|REC_0|VEN_NA|CL_23|NAT_NA|2019-09-18",
        "ID_CEC-22-6887|ST_1|CODE_09007|SX_M|RISK_3|AGE_19|SES_2|SCO_2|CD4_3|DRUG_1|MET_NA|APP_1|RES_1|REC_0|VEN_1|CL_23|NAT_mex|2022-03-23"
      ],
      "attributes":[
        "BULK"
      ]
    },
    {
      "source":220,
      "target":214,
      "directed":false,
      "length":0.00494428,
      "support":0.0,
      "removed":false,
      "sequences":[
        "ID_CEC-19-0310|ST_1|CODE_09015|SX_M|RISK_NA|AGE_18|SES_NA|SCO_NA|CD4_1|DRUG_NA|MET_NA|APP_NA|RES_1|REC_0|VEN_NA|CL_23|NAT_NA|2019-09-18",
        "ID_CEC-22-7974|ST_2|CODE_15030|SX_M|RISK_3|AGE_21|SES_2|SCO_2|CD4_1|DRUG_1|MET_NA|APP_0|RES_1|REC_0|VEN_0|CL_23|NAT_mex|2022-06-15"
      ],
      "attributes":[
        "BULK"
      ]
    },
    {
      "source":220,
      "target":215,
      "directed":false,
      "length":0.00211332,
      "support":0.0,
      "removed":false,
      "sequences":[
        "ID_CEC-19-0310|ST_1|CODE_09015|SX_M|RISK_NA|AGE_18|SES_NA|SCO_NA|CD4_1|DRUG_NA|MET_NA|APP_NA|RES_1|REC_0|VEN_NA|CL_23|NAT_NA|2019-09-18",
        "ID_CEC-22-7976|ST_2|CODE_15030|SX_M|RISK_3|AGE_22|SES_1|SCO_2|CD4_1|DRUG_1|MET_NA|APP_1|RES_1|REC_0|VEN_0|CL_23|NAT_mex|2022-06-15"
      ],
      "attributes":[
        "BULK"
      ]
    },
    {
      "source":220,
      "target":216,
      "directed":false,
      "length":0.00458731,
      "support":0.0,
      "removed":false,
      "sequences":[
        "ID_CEC-19-0310|ST_1|CODE_09015|SX_M|RISK_NA|AGE_18|SES_NA|SCO_NA|CD4_1|DRUG_NA|MET_NA|APP_NA|RES_1|REC_0|VEN_NA|CL_23|NAT_NA|2019-09-18",
        "ID_CEC-22-8221|ST_2|CODE_15099|SX_M|RISK_3|AGE_24|SES_2|SCO_2|CD4_2|DRUG_1|MET_NA|APP_1|RES_1|REC_0|VEN_0|CL_23|NAT_mex|2022-07-06"
      ],
      "attributes":[
        "BULK"
      ]
    },
    {
      "source":220,
      "target":217,
      "directed":false,
      "length":0.00530236,
      "support":0.0,
      "removed":false,
      "sequences":[
        "ID_CEC-19-0310|ST_1|CODE_09015|SX_M|RISK_NA|AGE_18|SES_NA|SCO_NA|CD4_1|DRUG_NA|MET_NA|APP_NA|RES_1|REC_0|VEN_NA|CL_23|NAT_NA|2019-09-18",
        "ID_CEC-22-9411|ST_2|CODE_15093|SX_M|RISK_3|AGE_19|SES_1|SCO_2|CD4_1|DRUG_0|MET_NA|APP_0|RES_1|REC_0|VEN_0|CL_23|NAT_mex|2022-10-26"
      ],
      "attributes":[
        "BULK"
      ]
    },
    {
      "source":220,
      "target":218,
      "directed":false,
      "length":0.00352929,
      "support":0.0,
      "removed":false,
      "sequences":[
        "ID_CEC-19-0310|ST_1|CODE_09015|SX_M|RISK_NA|AGE_18|SES_NA|SCO_NA|CD4_1|DRUG_NA|MET_NA|APP_NA|RES_1|REC_0|VEN_NA|CL_23|NAT_NA|2019-09-18",
        "ID_CEC-22-9509|ST_2|CODE_15099|SX_M|RISK_3|AGE_18|SES_2|SCO_2|CD4_2|DRUG_1|MET_NA|APP_1|RES_1|REC_0|VEN_1|CL_23|NAT_mex|2022-11-07"
      ],
      "attributes":[
        "BULK"
      ]
    },
    {
      "source":127,
      "target":128,
      "directed":false,
      "length":0.00211569,
      "support":0.0,
      "removed":false,
      "sequences":[
        "ID_CEC-19-0311|ST_1|CODE_09005|SX_M|RISK_NA|AGE_26|SES_NA|SCO_NA|CD4_2|DRUG_NA|MET_NA|APP_NA|RES_1|REC_0|VEN_NA|CL_75|NAT_NA|2019-09-18",
        "ID_CEC-19-0376|ST_2|CODE_15104|SX_M|RISK_NA|AGE_23|SES_NA|SCO_NA|CD4_2|DRUG_NA|MET_NA|APP_NA|RES_1|REC_1|VEN_NA|CL_75|NAT_NA|2019-09-25"
      ],
      "attributes":[
        "BULK"
      ]
    },
    {
      "source":127,
      "target":129,
      "directed":false,
      "length":0.0138892,
      "support":0.0,
      "removed":false,
      "sequences":[
        "ID_CEC-19-0311|ST_1|CODE_09005|SX_M|RISK_NA|AGE_26|SES_NA|SCO_NA|CD4_2|DRUG_NA|MET_NA|APP_NA|RES_1|REC_0|VEN_NA|CL_75|NAT_NA|2019-09-18",
        "ID_CEC-20-1390|ST_1|CODE_09005|SX_M|RISK_3|AGE_33|SES_1|SCO_2|CD4_1|DRUG_0|MET_NA|APP_0|RES_1|REC_0|VEN_0|CL_75|NAT_mex|2020-09-08"
      ],
      "attributes":[
        "BULK"
      ]
    },
    {
      "source":127,
      "target":123,
      "directed":false,
      "length":0.00707462,
      "support":0.0,
      "removed":false,
      "sequences":[
        "ID_CEC-19-0311|ST_1|CODE_09005|SX_M|RISK_NA|AGE_26|SES_NA|SCO_NA|CD4_2|DRUG_NA|MET_NA|APP_NA|RES_1|REC_0|VEN_NA|CL_75|NAT_NA|2019-09-18",
        "ID_CEC-21-3218|ST_1|CODE_07106|SX_F|RISK_4|AGE_29|SES_2|SCO_3|CD4_1|DRUG_1|MET_NA|APP_NA|RES_1|REC_0|VEN_NA|CL_75|NAT_mex|2021-04-08"
      ],
      "attributes":[
        "BULK"
      ]
    },
    {
      "source":127,
      "target":110,
      "directed":false,
      "length":0.0128027,
      "support":0.0,
      "removed":false,
      "sequences":[
        "ID_CEC-19-0311|ST_1|CODE_09005|SX_M|RISK_NA|AGE_26|SES_NA|SCO_NA|CD4_2|DRUG_NA|MET_NA|APP_NA|RES_1|REC_0|VEN_NA|CL_75|NAT_NA|2019-09-18",
        "ID_CEC-21-3424|ST_1|CODE_09007|SX_M|RISK_3|AGE_22|SES_1|SCO_2|CD4_1|DRUG_0|MET_NA|APP_1|RES_1|REC_0|VEN_1|CL_75|NAT_mex|2021-04-23"
      ],
      "attributes":[
        "BULK"
      ]
    },
    {
      "source":127,
      "target":111,
      "directed":false,
      "length":0.0124581,
      "support":0.0,
      "removed":false,
      "sequences":[
        "ID_CEC-19-0311|ST_1|CODE_09005|SX_M|RISK_NA|AGE_26|SES_NA|SCO_NA|CD4_2|DRUG_NA|MET_NA|APP_NA|RES_1|REC_0|VEN_NA|CL_75|NAT_NA|2019-09-18",
        "ID_CEC-21-3612|ST_2|CODE_15020|SX_M|RISK_3|AGE_22|SES_2|SCO_2|CD4_1|DRUG_1|MET_NA|APP_1|RES_1|REC_0|VEN_NA|CL_75|NAT_mex|2021-05-12"
      ],
      "attributes":[
        "BULK"
      ]
    },
    {
      "source":127,
      "target":113,
      "directed":false,
      "length":0.0138733,
      "support":0.0,
      "removed":false,
      "sequences":[
        "ID_CEC-19-0311|ST_1|CODE_09005|SX_M|RISK_NA|AGE_26|SES_NA|SCO_NA|CD4_2|DRUG_NA|MET_NA|APP_NA|RES_1|REC_0|VEN_NA|CL_75|NAT_NA|2019-09-18",
        "ID_CEC-21-4493|ST_1|CODE_09007|SX_M|RISK_3|AGE_23|SES_2|SCO_2|CD4_2|DRUG_NA|MET_NA|APP_NA|RES_1|REC_0|VEN_NA|CL_75|NAT_mex|2021-08-06"
      ],
      "attributes":[
        "BULK"
      ]
    },
    {
      "source":127,
      "target":115,
      "directed":false,
      "length":0.0095724,
      "support":0.0,
      "removed":false,
      "sequences":[
        "ID_CEC-19-0311|ST_1|CODE_09005|SX_M|RISK_NA|AGE_26|SES_NA|SCO_NA|CD4_2|DRUG_NA|MET_NA|APP_NA|RES_1|REC_0|VEN_NA|CL_75|NAT_NA|2019-09-18",
        "ID_CEC-21-5320|ST_2|CODE_15108|SX_M|RISK_3|AGE_21|SES_2|SCO_2|CD4_1|DRUG_0|MET_NA|APP_0|RES_1|REC_0|VEN_0|CL_75|NAT_mex|2021-10-22"
      ],
      "attributes":[
        "BULK"
      ]
    },
    {
      "source":127,
      "target":117,
      "directed":false,
      "length":0.0113855,
      "support":0.0,
      "removed":false,
      "sequences":[
        "ID_CEC-19-0311|ST_1|CODE_09005|SX_M|RISK_NA|AGE_26|SES_NA|SCO_NA|CD4_2|DRUG_NA|MET_NA|APP_NA|RES_1|REC_0|VEN_NA|CL_75|NAT_NA|2019-09-18",
        "ID_CEC-22-6144|ST_2|CODE_15109|SX_M|RISK_3|AGE_25|SES_2|SCO_2|CD4_1|DRUG_1|MET_NA|APP_1|RES_1|REC_0|VEN_1|CL_75|NAT_mex|2022-01-17"
      ],
      "attributes":[
        "BULK"
      ]
    },
    {
      "source":127,
      "target":118,
      "directed":false,
      "length":0.00885501,
      "support":0.0,
      "removed":false,
      "sequences":[
        "ID_CEC-19-0311|ST_1|CODE_09005|SX_M|RISK_NA|AGE_26|SES_NA|SCO_NA|CD4_2|DRUG_NA|MET_NA|APP_NA|RES_1|REC_0|VEN_NA|CL_75|NAT_NA|2019-09-18",
        "ID_CEC-22-6626|ST_2|CODE_15081|SX_M|RISK_3|AGE_27|SES_1|SCO_2|CD4_1|DRUG_0|MET_NA|APP_1|RES_1|REC_0|VEN_1|CL_75|NAT_mex|2022-02-28"
      ],
      "attributes":[
        "BULK"
      ]
    },
    {
      "source":825,
      "target":826,
      "directed":false,
      "length":0.00743372,
      "support":0.0,
      "removed":false,
      "sequences":[
        "ID_CEC-19-0316|ST_2|CODE_15037|SX_M|RISK_NA|AGE_29|SES_NA|SCO_NA|CD4_2|DRUG_NA|MET_NA|APP_NA|RES_5|REC_0|VEN_NA|CL_138|NAT_NA|2019-09-18",
        "ID_CEC-20-0920|ST_2|CODE_15099|SX_M|RISK_3|AGE_29|SES_2|SCO_3|CD4_2|DRUG_0|MET_NA|APP_1|RES_5|REC_0|VEN_1|CL_138|NAT_mex|2020-07-14"
      ],
      "attributes":[
        "BULK"
      ]
    },
    {
      "source":825,
      "target":824,
      "directed":false,
      "length":0.00600967,
      "support":0.0,
      "removed":false,
      "sequences":[
        "ID_CEC-19-0316|ST_2|CODE_15037|SX_M|RISK_NA|AGE_29|SES_NA|SCO_NA|CD4_2|DRUG_NA|MET_NA|APP_NA|RES_5|REC_0|VEN_NA|CL_138|NAT_NA|2019-09-18",
        "ID_CEC-20-1049|ST_2|CODE_15029|SX_M|RISK_NA|AGE_18|SES_NA|SCO_NA|CD4_2|DRUG_NA|MET_NA|APP_NA|RES_5|REC_0|VEN_NA|CL_138|NAT_NA|2020-07-31"
      ],
      "attributes":[
        "BULK"
      ]
    },
    {
      "source":825,
      "target":820,
      "directed":false,
      "length":0.00743515,
      "support":0.0,
      "removed":false,
      "sequences":[
        "ID_CEC-19-0316|ST_2|CODE_15037|SX_M|RISK_NA|AGE_29|SES_NA|SCO_NA|CD4_2|DRUG_NA|MET_NA|APP_NA|RES_5|REC_0|VEN_NA|CL_138|NAT_NA|2019-09-18",
        "ID_CEC-21-4590|ST_1|CODE_09004|SX_M|RISK_3|AGE_18|SES_2|SCO_2|CD4_2|DRUG_0|MET_NA|APP_0|RES_5|REC_0|VEN_0|CL_138|NAT_mex|2021-08-16"
      ],
      "attributes":[
        "BULK"
      ]
    },
    {
      "source":825,
      "target":821,
      "directed":false,
      "length":0.00779458,
      "support":0.0,
      "removed":false,
      "sequences":[
        "ID_CEC-19-0316|ST_2|CODE_15037|SX_M|RISK_NA|AGE_29|SES_NA|SCO_NA|CD4_2|DRUG_NA|MET_NA|APP_NA|RES_5|REC_0|VEN_NA|CL_138|NAT_NA|2019-09-18",
        "ID_CEC-22-6746|ST_1|CODE_09008|SX_M|RISK_3|AGE_26|SES_2|SCO_3|CD4_1|DRUG_0|MET_NA|APP_1|RES_5|REC_0|VEN_1|CL_138|NAT_mex|2022-03-10"
      ],
      "attributes":[
        "BULK"
      ]
    },
    {
      "source":825,
      "target":822,
      "directed":false,
      "length":0.00530218,
      "support":0.0,
      "removed":false,
      "sequences":[
        "ID_CEC-19-0316|ST_2|CODE_15037|SX_M|RISK_NA|AGE_29|SES_NA|SCO_NA|CD4_2|DRUG_NA|MET_NA|APP_NA|RES_5|REC_0|VEN_NA|CL_138|NAT_NA|2019-09-18",
        "ID_CEC-22-8083|ST_2|CODE_15099|SX_M|RISK_3|AGE_22|SES_1|SCO_2|CD4_1|DRUG_0|MET_NA|APP_0|RES_5|REC_0|VEN_0|CL_138|NAT_mex|2022-06-27"
      ],
      "attributes":[
        "BULK"
      ]
    },
    {
      "source":825,
      "target":823,
      "directed":false,
      "length":0.00743044,
      "support":0.0,
      "removed":false,
      "sequences":[
        "ID_CEC-19-0316|ST_2|CODE_15037|SX_M|RISK_NA|AGE_29|SES_NA|SCO_NA|CD4_2|DRUG_NA|MET_NA|APP_NA|RES_5|REC_0|VEN_NA|CL_138|NAT_NA|2019-09-18",
        "ID_CEC-22-8173|ST_2|CODE_15029|SX_M|RISK_3|AGE_25|SES_2|SCO_2|CD4_2|DRUG_0|MET_NA|APP_1|RES_5|REC_0|VEN_0|CL_138|NAT_mex|2022-07-04"
      ],
      "attributes":[
        "BULK"
      ]
    },
    {
      "source":2430,
      "target":2431,
      "directed":false,
      "length":0.00565398,
      "support":0.0,
      "removed":false,
      "sequences":[
        "ID_CEC-19-0317|ST_1|CODE_07106|SX_M|RISK_NA|AGE_20|SES_NA|SCO_NA|CD4_3|DRUG_NA|MET_NA|APP_NA|RES_1|REC_1|VEN_NA|CL_716|NAT_NA|2019-09-18",
        "ID_CEC-22-5946|ST_1|CODE_07106|SX_M|RISK_3|AGE_25|SES_2|SCO_3|CD4_1|DRUG_1|MET_NA|APP_1|RES_1|REC_0|VEN_1|CL_716|NAT_mex|2022-01-03"
      ],
      "attributes":[
        "BULK"
      ]
    },
    {
      "source":833,
      "target":827,
      "directed":false,
      "length":0.00282177,
      "support":0.0,
      "removed":false,
      "sequences":[
        "ID_CEC-19-0320|ST_2|CODE_15122|SX_M|RISK_NA|AGE_22|SES_NA|SCO_NA|CD4_3|DRUG_NA|MET_NA|APP_NA|RES_1|REC_1|VEN_NA|CL_9|NAT_NA|2019-09-18",
        "ID_CEC-19-0585|ST_2|CODE_15033|SX_M|RISK_NA|AGE_30|SES_NA|SCO_NA|CD4_2|DRUG_NA|MET_NA|APP_NA|RES_1|REC_0|VEN_NA|CL_9|NAT_NA|2019-10-16"
      ],
      "attributes":[
        "BULK"
      ]
    },
    {
      "source":833,
      "target":829,
      "directed":false,
      "length":0.00140996,
      "support":0.0,
      "removed":false,
      "sequences":[
        "ID_CEC-19-0320|ST_2|CODE_15122|SX_M|RISK_NA|AGE_22|SES_NA|SCO_NA|CD4_3|DRUG_NA|MET_NA|APP_NA|RES_1|REC_1|VEN_NA|CL_9|NAT_NA|2019-09-18",
        "ID_CEC-21-2373|ST_2|CODE_15122|SX_M|RISK_3|AGE_27|SES_2|SCO_2|CD4_2|DRUG_1|MET_NA|APP_1|RES_1|REC_0|VEN_NA|CL_9|NAT_mex|2021-01-14"
      ],
      "attributes":[
        "BULK"
      ]
    },
    {
      "source":833,
      "target":830,
      "directed":false,
      "length":0.00529781,
      "support":0.0,
      "removed":false,
      "sequences":[
        "ID_CEC-19-0320|ST_2|CODE_15122|SX_M|RISK_NA|AGE_22|SES_NA|SCO_NA|CD4_3|DRUG_NA|MET_NA|APP_NA|RES_1|REC_1|VEN_NA|CL_9|NAT_NA|2019-09-18",
        "ID_CEC-21-2434|ST_1|CODE_09015|SX_M|RISK_3|AGE_28|SES_2|SCO_3|CD4_2|DRUG_1|MET_NA|APP_1|RES_1|REC_0|VEN_0|CL_9|NAT_mex|2021-01-20"
      ],
      "attributes":[
        "BULK"
      ]
    },
    {
      "source":833,
      "target":831,
      "directed":false,
      "length":0.00211372,
      "support":0.0,
      "removed":false,
      "sequences":[
        "ID_CEC-19-0320|ST_2|CODE_15122|SX_M|RISK_NA|AGE_22|SES_NA|SCO_NA|CD4_3|DRUG_NA|MET_NA|APP_NA|RES_1|REC_1|VEN_NA|CL_9|NAT_NA|2019-09-18",
        "ID_CEC-21-3250|ST_1|CODE_09006|SX_M|RISK_3|AGE_23|SES_2|SCO_3|CD4_2|DRUG_0|MET_NA|APP_1|RES_1|REC_1|VEN_0|CL_9|NAT_mex|2021-04-12"
      ],
      "attributes":[
        "BULK"
      ]
    },
    {
      "source":1871,
      "target":1872,
      "directed":false,
      "length":0.00211478,
      "support":0.0,
      "removed":false,
      "sequences":[
        "ID_CEC-19-0326|ST_1|CODE_09002|SX_M|RISK_NA|AGE_30|SES_NA|SCO_NA|CD4_1|DRUG_NA|MET_NA|APP_NA|RES_1|REC_0|VEN_NA|CL_31|NAT_NA|2019-09-18",
        "ID_CEC-19-0327|ST_1|CODE_09002|SX_M|RISK_NA|AGE_27|SES_NA|SCO_NA|CD4_2|DRUG_NA|MET_NA|APP_NA|RES_1|REC_1|VEN_NA|CL_31|NAT_NA|2019-09-18"
      ],
      "attributes":[
        "BULK"
      ]
    },
    {
      "source":1871,
      "target":1870,
      "directed":false,
      "length":0.00459104,
      "support":0.0,
      "removed":false,
      "sequences":[
        "ID_CEC-19-0326|ST_1|CODE_09002|SX_M|RISK_NA|AGE_30|SES_NA|SCO_NA|CD4_1|DRUG_NA|MET_NA|APP_NA|RES_1|REC_0|VEN_NA|CL_31|NAT_NA|2019-09-18",
        "ID_CEC-19-0640|ST_2|CODE_15039|SX_M|RISK_NA|AGE_29|SES_NA|SCO_NA|CD4_2|DRUG_NA|MET_NA|APP_NA|RES_1|REC_1|VEN_NA|CL_31|NAT_NA|2019-10-23"
      ],
      "attributes":[
        "BULK"
      ]
    },
    {
      "source":1872,
      "target":1870,
      "directed":false,
      "length":0.00672371,
      "support":0.0,
      "removed":false,
      "sequences":[
        "ID_CEC-19-0327|ST_1|CODE_09002|SX_M|RISK_NA|AGE_27|SES_NA|SCO_NA|CD4_2|DRUG_NA|MET_NA|APP_NA|RES_1|REC_1|VEN_NA|CL_31|NAT_NA|2019-09-18",
        "ID_CEC-19-0640|ST_2|CODE_15039|SX_M|RISK_NA|AGE_29|SES_NA|SCO_NA|CD4_2|DRUG_NA|MET_NA|APP_NA|RES_1|REC_1|VEN_NA|CL_31|NAT_NA|2019-10-23"
      ],
      "attributes":[
        "BULK"
      ]
    },
    {
      "source":396,
      "target":395,
      "directed":false,
      "length":0.0138815,
      "support":0.0,
      "removed":false,
      "sequences":[
        "ID_CEC-19-0329|ST_1|CODE_09016|SX_M|RISK_NA|AGE_31|SES_NA|SCO_NA|CD4_1|DRUG_NA|MET_NA|APP_NA|RES_1|REC_0|VEN_NA|CL_369|NAT_NA|2019-09-18",
        "ID_CEC-21-2450|ST_1|CODE_09007|SX_M|RISK_3|AGE_40|SES_2|SCO_3|CD4_3|DRUG_1|MET_NA|APP_1|RES_1|REC_1|VEN_NA|CL_369|NAT_mex|2021-01-21"
      ],
      "attributes":[
        "BULK"
      ]
    },
    {
      "source":396,
      "target":387,
      "directed":false,
      "length":0.0120946,
      "support":0.0,
      "removed":false,
      "sequences":[
        "ID_CEC-19-0329|ST_1|CODE_09016|SX_M|RISK_NA|AGE_31|SES_NA|SCO_NA|CD4_1|DRUG_NA|MET_NA|APP_NA|RES_1|REC_0|VEN_NA|CL_369|NAT_NA|2019-09-18",
        "ID_CEC-21-4212|ST_2|CODE_15033|SX_M|RISK_3|AGE_30|SES_2|SCO_3|CD4_2|DRUG_1|MET_NA|APP_1|RES_1|REC_0|VEN_1|CL_369|NAT_mex|2021-07-06"
      ],
      "attributes":[
        "BULK"
      ]
    },
    {
      "source":396,
      "target":390,
      "directed":false,
      "length":0.0124437,
      "support":0.0,
      "removed":false,
      "sequences":[
        "ID_CEC-19-0329|ST_1|CODE_09016|SX_M|RISK_NA|AGE_31|SES_NA|SCO_NA|CD4_1|DRUG_NA|MET_NA|APP_NA|RES_1|REC_0|VEN_NA|CL_369|NAT_NA|2019-09-18",
        "ID_CEC-22-7220|ST_1|CODE_09003|SX_M|RISK_3|AGE_56|SES_2|SCO_2|CD4_2|DRUG_1|MET_NA|APP_1|RES_1|REC_0|VEN_0|CL_369|NAT_mex|2022-04-21"
      ],
      "attributes":[
        "BULK"
      ]
    },
    {
      "source":1415,
      "target":1413,
      "directed":false,
      "length":0.00743709,
      "support":0.0,
      "removed":false,
      "sequences":[
        "ID_CEC-19-0330|ST_1|CODE_09013|SX_M|RISK_NA|AGE_20|SES_NA|SCO_NA|CD4_2|DRUG_NA|MET_NA|APP_NA|RES_1|REC_1|VEN_NA|CL_257|NAT_NA|2019-09-18",
        "ID_CEC-21-2805|ST_1|CODE_09013|SX_M|RISK_3|AGE_20|SES_1|SCO_2|CD4_1|DRUG_0|MET_NA|APP_1|RES_1|REC_0|VEN_0|CL_257|NAT_mex|2021-03-01"
      ],
      "attributes":[
        "BULK"
      ]
    },
    {
      "source":408,
      "target":407,
      "directed":false,
      "length":0.00423773,
      "support":0.0,
      "removed":false,
      "sequences":[
        "ID_CEC-19-0331|ST_1|CODE_07106|SX_M|RISK_NA|AGE_50|SES_NA|SCO_NA|CD4_2|DRUG_NA|MET_NA|APP_NA|RES_2|REC_1|VEN_NA|CL_64|NAT_NA|2019-09-19",
        "ID_CEC-19-0802|ST_2|CODE_15033|SX_M|RISK_NA|AGE_24|SES_NA|SCO_NA|CD4_3|DRUG_NA|MET_NA|APP_NA|RES_2|REC_1|VEN_NA|CL_64|NAT_NA|2019-11-13"
      ],
      "attributes":[
        "BULK"
      ]
    },
    {
      "source":408,
      "target":398,
      "directed":false,
      "length":0.0135367,
      "support":0.0,
      "removed":false,
      "sequences":[
        "ID_CEC-19-0331|ST_1|CODE_07106|SX_M|RISK_NA|AGE_50|SES_NA|SCO_NA|CD4_2|DRUG_NA|MET_NA|APP_NA|RES_2|REC_1|VEN_NA|CL_64|NAT_NA|2019-09-19",
        "ID_CEC-21-3161|ST_1|CODE_07106|SX_M|RISK_3|AGE_42|SES_2|SCO_2|CD4_1|DRUG_1|MET_NA|APP_0|RES_2|REC_0|VEN_0|CL_64|NAT_mex|2021-04-05"
      ],
      "attributes":[
        "BULK"
      ]
    },
    {
      "source":408,
      "target":399,
      "directed":false,
      "length":0.0131784,
      "support":0.0,
      "removed":false,
      "sequences":[
        "ID_CEC-19-0331|ST_1|CODE_07106|SX_M|RISK_NA|AGE_50|SES_NA|SCO_NA|CD4_2|DRUG_NA|MET_NA|APP_NA|RES_2|REC_1|VEN_NA|CL_64|NAT_NA|2019-09-19",
        "ID_CEC-21-5510|ST_1|CODE_09003|SX_M|RISK_3|AGE_54|SES_2|SCO_3|CD4_1|DRUG_1|MET_NA|APP_0|RES_2|REC_0|VEN_NA|CL_64|NAT_mex|2021-11-05"
      ],
      "attributes":[
        "BULK"
      ]
    },
    {
      "source":814,
      "target":815,
      "directed":false,
      "length":0.0138975,
      "support":0.0,
      "removed":false,
      "sequences":[
        "ID_CEC-19-0340|ST_1|CODE_09012|SX_M|RISK_NA|AGE_43|SES_NA|SCO_NA|CD4_1|DRUG_NA|MET_NA|APP_NA|RES_1|REC_0|VEN_NA|CL_34|NAT_NA|2019-09-20",
        "ID_CEC-19-0654|ST_1|CODE_09012|SX_M|RISK_NA|AGE_21|SES_NA|SCO_NA|CD4_2|DRUG_NA|MET_NA|APP_NA|RES_1|REC_0|VEN_NA|CL_34|NAT_NA|2019-10-23"
      ],
      "attributes":[
        "BULK"
      ]
    },
    {
      "source":814,
      "target":818,
      "directed":false,
      "length":0.0106402,
      "support":0.0,
      "removed":false,
      "sequences":[
        "ID_CEC-19-0340|ST_1|CODE_09012|SX_M|RISK_NA|AGE_43|SES_NA|SCO_NA|CD4_1|DRUG_NA|MET_NA|APP_NA|RES_1|REC_0|VEN_NA|CL_34|NAT_NA|2019-09-20",
        "ID_CEC-22-6299|ST_1|CODE_09012|SX_M|RISK_3|AGE_25|SES_1|SCO_2|CD4_2|DRUG_0|MET_NA|APP_0|RES_1|REC_1|VEN_0|CL_34|NAT_mex|2022-01-31"
      ],
      "attributes":[
        "BULK"
      ]
    },
    {
      "source":727,
      "target":726,
      "directed":false,
      "length":0.0103024,
      "support":0.0,
      "removed":false,
      "sequences":[
        "ID_CEC-19-0344|ST_1|CODE_09005|SX_M|RISK_NA|AGE_22|SES_NA|SCO_NA|CD4_3|DRUG_NA|MET_NA|APP_NA|RES_1|REC_0|VEN_NA|CL_114|NAT_NA|2019-09-20",
        "ID_CEC-19-0709|ST_1|CODE_09005|SX_M|RISK_NA|AGE_27|SES_NA|SCO_NA|CD4_3|DRUG_NA|MET_NA|APP_NA|RES_1|REC_0|VEN_NA|CL_114|NAT_NA|2019-11-01"
      ],
      "attributes":[
        "BULK"
      ]
    },
    {
      "source":727,
      "target":720,
      "directed":false,
      "length":0.00352824,
      "support":0.0,
      "removed":false,
      "sequences":[
        "ID_CEC-19-0344|ST_1|CODE_09005|SX_M|RISK_NA|AGE_22|SES_NA|SCO_NA|CD4_3|DRUG_NA|MET_NA|APP_NA|RES_1|REC_0|VEN_NA|CL_114|NAT_NA|2019-09-20",
        "ID_CEC-21-3100|ST_1|CODE_09005|SX_M|RISK_3|AGE_32|SES_2|SCO_3|CD4_1|DRUG_0|MET_NA|APP_1|RES_1|REC_0|VEN_0|CL_114|NAT_mex|2021-03-26"
      ],
      "attributes":[
        "BULK"
      ]
    },
    {
      "source":727,
      "target":721,
      "directed":false,
      "length":0.0106829,
      "support":0.0,
      "removed":false,
      "sequences":[
        "ID_CEC-19-0344|ST_1|CODE_09005|SX_M|RISK_NA|AGE_22|SES_NA|SCO_NA|CD4_3|DRUG_NA|MET_NA|APP_NA|RES_1|REC_0|VEN_NA|CL_114|NAT_NA|2019-09-20",
        "ID_CEC-21-4094|ST_2|CODE_15104|SX_M|RISK_3|AGE_20|SES_1|SCO_2|CD4_2|DRUG_0|MET_NA|APP_1|RES_1|REC_0|VEN_0|CL_114|NAT_mex|2021-06-23"
      ],
      "attributes":[
        "BULK"
      ]
    },
    {
      "source":727,
      "target":722,
      "directed":false,
      "length":0.0113763,
      "support":0.0,
      "removed":false,
      "sequences":[
        "ID_CEC-19-0344|ST_1|CODE_09005|SX_M|RISK_NA|AGE_22|SES_NA|SCO_NA|CD4_3|DRUG_NA|MET_NA|APP_NA|RES_1|REC_0|VEN_NA|CL_114|NAT_NA|2019-09-20",
        "ID_CEC-21-4330|ST_1|CODE_09005|SX_M|RISK_3|AGE_27|SES_2|SCO_2|CD4_1|DRUG_1|MET_NA|APP_NA|RES_1|REC_0|VEN_0|CL_114|NAT_mex|2021-07-15"
      ],
      "attributes":[
        "BULK"
      ]
    },
    {
      "source":727,
      "target":724,
      "directed":false,
      "length":0.0131842,
      "support":0.0,
      "removed":false,
      "sequences":[
        "ID_CEC-19-0344|ST_1|CODE_09005|SX_M|RISK_NA|AGE_22|SES_NA|SCO_NA|CD4_3|DRUG_NA|MET_NA|APP_NA|RES_1|REC_0|VEN_NA|CL_114|NAT_NA|2019-09-20",
        "ID_CEC-22-7207|ST_1|CODE_09007|SX_M|RISK_3|AGE_23|SES_2|SCO_2|CD4_2|DRUG_1|MET_NA|APP_1|RES_1|REC_0|VEN_0|CL_114|NAT_mex|2022-04-20"
      ],
      "attributes":[
        "BULK"
      ]
    },
    {
      "source":316,
      "target":315,
      "directed":false,
      "length":0.00956601,
      "support":0.0,
      "removed":false,
      "sequences":[
        "ID_CEC-19-0346|ST_1|CODE_09007|SX_M|RISK_NA|AGE_26|SES_NA|SCO_NA|CD4_1|DRUG_NA|MET_NA|APP_NA|RES_1|REC_0|VEN_NA|CL_388|NAT_NA|2019-09-20",
        "ID_CEC-20-1874|ST_2|CODE_15057|SX_M|RISK_NA|AGE_23|SES_NA|SCO_NA|CD4_1|DRUG_NA|MET_NA|APP_NA|RES_1|REC_0|VEN_NA|CL_388|NAT_NA|2020-10-28"
      ],
      "attributes":[
        "BULK"
      ]
    },
    {
      "source":316,
      "target":303,
      "directed":false,
      "length":0.00885149,
      "support":0.0,
      "removed":false,
      "sequences":[
        "ID_CEC-19-0346|ST_1|CODE_09007|SX_M|RISK_NA|AGE_26|SES_NA|SCO_NA|CD4_1|DRUG_NA|MET_NA|APP_NA|RES_1|REC_0|VEN_NA|CL_388|NAT_NA|2019-09-20",
        "ID_CEC-21-2453|ST_1|CODE_09002|SX_M|RISK_3|AGE_26|SES_1|SCO_3|CD4_1|DRUG_1|MET_NA|APP_1|RES_1|REC_0|VEN_1|CL_388|NAT_mex|2021-01-22"
      ],
      "attributes":[
        "BULK"
      ]
    },
    {
      "source":316,
      "target":304,
      "directed":false,
      "length":0.0127935,
      "support":0.0,
      "removed":false,
      "sequences":[
        "ID_CEC-19-0346|ST_1|CODE_09007|SX_M|RISK_NA|AGE_26|SES_NA|SCO_NA|CD4_1|DRUG_NA|MET_NA|APP_NA|RES_1|REC_0|VEN_NA|CL_388|NAT_NA|2019-09-20",
        "ID_CEC-21-2675|ST_1|CODE_09008|SX_M|RISK_3|AGE_20|SES_2|SCO_2|CD4_1|DRUG_1|MET_NA|APP_0|RES_1|REC_0|VEN_0|CL_388|NAT_mex|2021-02-16"
      ],
      "attributes":[
        "BULK"
      ]
    },
    {
      "source":316,
      "target":305,
      "directed":false,
      "length":0.00494267,
      "support":0.0,
      "removed":false,
      "sequences":[
        "ID_CEC-19-0346|ST_1|CODE_09007|SX_M|RISK_NA|AGE_26|SES_NA|SCO_NA|CD4_1|DRUG_NA|MET_NA|APP_NA|RES_1|REC_0|VEN_NA|CL_388|NAT_NA|2019-09-20",
        "ID_CEC-21-3523|ST_2|CODE_15103|SX_FT|RISK_4|AGE_27|SES_2|SCO_2|CD4_1|DRUG_NA|MET_NA|APP_NA|RES_1|REC_0|VEN_NA|CL_388|NAT_mex|2021-05-03"
      ],
      "attributes":[
        "BULK"
      ]
    },
    {
      "source":316,
      "target":306,
      "directed":false,
      "length":0.0131586,
      "support":0.0,
      "removed":false,
      "sequences":[
        "ID_CEC-19-0346|ST_1|CODE_09007|SX_M|RISK_NA|AGE_26|SES_NA|SCO_NA|CD4_1|DRUG_NA|MET_NA|APP_NA|RES_1|REC_0|VEN_NA|CL_388|NAT_NA|2019-09-20",
        "ID_CEC-21-3813|ST_1|CODE_09008|SX_M|RISK_3|AGE_26|SES_2|SCO_3|CD4_2|DRUG_0|MET_NA|APP_0|RES_1|REC_1|VEN_0|CL_388|NAT_mex|2021-05-31"
      ],
      "attributes":[
        "BULK"
      ]
    },
    {
      "source":316,
      "target":309,
      "directed":false,
      "length":0.0135165,
      "support":0.0,
      "removed":false,
      "sequences":[
        "ID_CEC-19-0346|ST_1|CODE_09007|SX_M|RISK_NA|AGE_26|SES_NA|SCO_NA|CD4_1|DRUG_NA|MET_NA|APP_NA|RES_1|REC_0|VEN_NA|CL_388|NAT_NA|2019-09-20",
        "ID_CEC-21-5233|ST_1|CODE_09008|SX_M|RISK_3|AGE_21|SES_1|SCO_1|CD4_2|DRUG_0|MET_NA|APP_1|RES_1|REC_0|VEN_0|CL_388|NAT_mex|2021-10-15"
      ],
      "attributes":[
        "BULK"
      ]
    },
    {
      "source":316,
      "target":312,
      "directed":false,
      "length":0.0120766,
      "support":0.0,
      "removed":false,
      "sequences":[
        "ID_CEC-19-0346|ST_1|CODE_09007|SX_M|RISK_NA|AGE_26|SES_NA|SCO_NA|CD4_1|DRUG_NA|MET_NA|APP_NA|RES_1|REC_0|VEN_NA|CL_388|NAT_NA|2019-09-20",
        "ID_CEC-22-7611|ST_1|CODE_09008|SX_M|RISK_2|AGE_42|SES_1|SCO_3|CD4_1|DRUG_1|MET_NA|APP_0|RES_1|REC_0|VEN_0|CL_388|NAT_mex|2022-05-20"
      ],
      "attributes":[
        "BULK"
      ]
    },
    {
      "source":316,
      "target":313,
      "directed":false,
      "length":0.0135113,
      "support":0.0,
      "removed":false,
      "sequences":[
        "ID_CEC-19-0346|ST_1|CODE_09007|SX_M|RISK_NA|AGE_26|SES_NA|SCO_NA|CD4_1|DRUG_NA|MET_NA|APP_NA|RES_1|REC_0|VEN_NA|CL_388|NAT_NA|2019-09-20",
        "ID_CEC-22-8162|ST_1|CODE_09008|SX_M|RISK_3|AGE_21|SES_1|SCO_2|CD4_2|DRUG_1|MET_NA|APP_1|RES_1|REC_0|VEN_0|CL_388|NAT_mex|2022-07-01"
      ],
      "attributes":[
        "BULK"
      ]
    },
    {
      "source":316,
      "target":314,
      "directed":false,
      "length":0.0138782,
      "support":0.0,
      "removed":false,
      "sequences":[
        "ID_CEC-19-0346|ST_1|CODE_09007|SX_M|RISK_NA|AGE_26|SES_NA|SCO_NA|CD4_1|DRUG_NA|MET_NA|APP_NA|RES_1|REC_0|VEN_NA|CL_388|NAT_NA|2019-09-20",
        "ID_CEC-22-9446|ST_1|CODE_09012|SX_M|RISK_3|AGE_18|SES_2|SCO_2|CD4_1|DRUG_1|MET_NA|APP_0|RES_1|REC_0|VEN_0|CL_388|NAT_mex|2022-10-28"
      ],
      "attributes":[
        "BULK"
      ]
    },
    {
      "source":1873,
      "target":1874,
      "directed":false,
      "length":0.0110259,
      "support":0.0,
      "removed":false,
      "sequences":[
        "ID_CEC-19-0348|ST_2|CODE_15120|SX_M|RISK_NA|AGE_37|SES_NA|SCO_NA|CD4_2|DRUG_NA|MET_NA|APP_NA|RES_1|REC_1|VEN_NA|CL_384|NAT_NA|2019-09-20",
        "ID_CEC-22-6897|ST_1|CODE_09015|SX_M|RISK_3|AGE_20|SES_2|SCO_2|CD4_2|DRUG_1|MET_NA|APP_0|RES_1|REC_0|VEN_0|CL_384|NAT_mex|2022-03-23"
      ],
      "attributes":[
        "BULK"
      ]
    },
    {
      "source":1873,
      "target":1875,
      "directed":false,
      "length":0.00708414,
      "support":0.0,
      "removed":false,
      "sequences":[
        "ID_CEC-19-0348|ST_2|CODE_15120|SX_M|RISK_NA|AGE_37|SES_NA|SCO_NA|CD4_2|DRUG_NA|MET_NA|APP_NA|RES_1|REC_1|VEN_NA|CL_384|NAT_NA|2019-09-20",
        "ID_CEC-22-8220|ST_2|CODE_15120|SX_M|RISK_3|AGE_46|SES_2|SCO_2|CD4_1|DRUG_1|MET_NA|APP_1|RES_1|REC_0|VEN_0|CL_384|NAT_mex|2022-07-06"
      ],
      "attributes":[
        "BULK"
      ]
    },
    {
      "source":2432,
      "target":2433,
      "directed":false,
      "length":0.00211373,
      "support":0.0,
      "removed":false,
      "sequences":[
        "ID_CEC-19-0352|ST_1|CODE_09015|SX_M|RISK_NA|AGE_32|SES_NA|SCO_NA|CD4_2|DRUG_NA|MET_NA|APP_NA|RES_1|REC_1|VEN_NA|CL_717|NAT_NA|2019-09-23",
        "ID_CEC-22-8039|ST_1|CODE_09005|SX_M|RISK_3|AGE_22|SES_2|SCO_2|CD4_2|DRUG_1|MET_NA|APP_1|RES_1|REC_0|VEN_1|CL_717|NAT_mex|2022-06-22"
      ],
      "attributes":[
        "BULK"
      ]
    },
    {
      "source":1878,
      "target":1876,
      "directed":false,
      "length":0.00921342,
      "support":0.0,
      "removed":false,
      "sequences":[
        "ID_CEC-19-0353|ST_2|CODE_15100|SX_M|RISK_NA|AGE_23|SES_NA|SCO_NA|CD4_1|DRUG_NA|MET_NA|APP_NA|RES_1|REC_0|VEN_NA|CL_543|NAT_NA|2019-09-23",
        "ID_CEC-21-5845|ST_1|CODE_09007|SX_M|RISK_3|AGE_20|SES_2|SCO_2|CD4_2|DRUG_1|MET_NA|APP_1|RES_2|REC_0|VEN_1|CL_543|NAT_mex|2021-12-07"
      ],
      "attributes":[
        "BULK"
      ]
    },
    {
      "source":1878,
      "target":1877,
      "directed":false,
      "length":0.00637031,
      "support":0.0,
      "removed":false,
      "sequences":[
        "ID_CEC-19-0353|ST_2|CODE_15100|SX_M|RISK_NA|AGE_23|SES_NA|SCO_NA|CD4_1|DRUG_NA|MET_NA|APP_NA|RES_1|REC_0|VEN_NA|CL_543|NAT_NA|2019-09-23",
        "ID_CEC-22-7557|ST_1|CODE_09003|SX_M|RISK_2|AGE_34|SES_1|SCO_3|CD4_1|DRUG_0|MET_NA|APP_0|RES_2|REC_0|VEN_0|CL_543|NAT_mex|2022-05-18"
      ],
      "attributes":[
        "BULK"
      ]
    },
    {
      "source":1427,
      "target":1424,
      "directed":false,
      "length":0.00246695,
      "support":0.0,
      "removed":false,
      "sequences":[
        "ID_CEC-19-0354|ST_2|CODE_15033|SX_M|RISK_NA|AGE_33|SES_NA|SCO_NA|CD4_2|DRUG_NA|MET_NA|APP_NA|RES_3|REC_1|VEN_NA|CL_457|NAT_NA|2019-09-23",
        "ID_CEC-21-3776|ST_2|CODE_15058|SX_M|RISK_3|AGE_41|SES_1|SCO_2|CD4_1|DRUG_1|MET_NA|APP_0|RES_1|REC_0|VEN_1|CL_457|NAT_mex|2021-05-25"
      ],
      "attributes":[
        "BULK"
      ]
    },
    {
      "source":1427,
      "target":1425,
      "directed":false,
      "length":0.00387924,
      "support":0.0,
      "removed":false,
      "sequences":[
        "ID_CEC-19-0354|ST_2|CODE_15033|SX_M|RISK_NA|AGE_33|SES_NA|SCO_NA|CD4_2|DRUG_NA|MET_NA|APP_NA|RES_3|REC_1|VEN_NA|CL_457|NAT_NA|2019-09-23",
        "ID_CEC-21-3780|ST_2|CODE_15033|SX_M|RISK_3|AGE_29|SES_1|SCO_2|CD4_1|DRUG_NA|MET_NA|APP_0|RES_2|REC_0|VEN_1|CL_457|NAT_mex|2021-05-25"
      ],
      "attributes":[
        "BULK"
      ]
    },
    {
      "source":1427,
      "target":1426,
      "directed":false,
      "length":0.00388012,
      "support":0.0,
      "removed":false,
      "sequences":[
        "ID_CEC-19-0354|ST_2|CODE_15033|SX_M|RISK_NA|AGE_33|SES_NA|SCO_NA|CD4_2|DRUG_NA|MET_NA|APP_NA|RES_3|REC_1|VEN_NA|CL_457|NAT_NA|2019-09-23",
        "ID_CEC-22-7900|ST_2|CODE_15121|SX_M|RISK_NA|AGE_52|SES_NA|SCO_NA|CD4_1|DRUG_NA|MET_NA|APP_NA|RES_2|REC_0|VEN_NA|CL_457|NAT_NA|2022-06-09"
      ],
      "attributes":[
        "BULK"
      ]
    },
    {
      "source":2434,
      "target":2435,
      "directed":false,
      "length":0.0092216,
      "support":0.0,
      "removed":false,
      "sequences":[
        "ID_CEC-19-0357|ST_1|CODE_09005|SX_M|RISK_NA|AGE_23|SES_NA|SCO_NA|CD4_2|DRUG_NA|MET_NA|APP_NA|RES_1|REC_1|VEN_NA|CL_718|NAT_NA|2019-09-23",
        "ID_CEC-22-8385|ST_1|CODE_09002|SX_M|RISK_3|AGE_27|SES_2|SCO_2|CD4_1|DRUG_1|MET_NA|APP_1|RES_1|REC_0|VEN_1|CL_718|NAT_mex|2022-07-20"
      ],
      "attributes":[
        "BULK"
      ]
    },
    {
      "source":251,
      "target":253,
      "directed":false,
      "length":0.0127947,
      "support":0.0,
      "removed":false,
      "sequences":[
        "ID_CEC-19-0358|ST_1|CODE_09014|SX_M|RISK_NA|AGE_36|SES_NA|SCO_NA|CD4_2|DRUG_NA|MET_NA|APP_NA|RES_1|REC_1|VEN_NA|CL_63|NAT_NA|2019-09-23",
        "ID_CEC-19-0933|ST_1|CODE_09005|SX_M|RISK_NA|AGE_20|SES_NA|SCO_NA|CD4_2|DRUG_NA|MET_NA|APP_NA|RES_1|REC_0|VEN_NA|CL_63|NAT_NA|2019-11-27"
      ],
      "attributes":[
        "BULK"
      ]
    },
    {
      "source":251,
      "target":240,
      "directed":false,
      "length":0.0138724,
      "support":0.0,
      "removed":false,
      "sequences":[
        "ID_CEC-19-0358|ST_1|CODE_09014|SX_M|RISK_NA|AGE_36|SES_NA|SCO_NA|CD4_2|DRUG_NA|MET_NA|APP_NA|RES_1|REC_1|VEN_NA|CL_63|NAT_NA|2019-09-23",
        "ID_CEC-21-2321|ST_1|CODE_09010|SX_M|RISK_3|AGE_45|SES_2|SCO_3|CD4_1|DRUG_0|MET_NA|APP_0|RES_1|REC_0|VEN_0|CL_63|NAT_mex|2021-01-08"
      ],
      "attributes":[
        "BULK"
      ]
    },
    {
      "source":251,
      "target":245,
      "directed":false,
      "length":0.0124402,
      "support":0.0,
      "removed":false,
      "sequences":[
        "ID_CEC-19-0358|ST_1|CODE_09014|SX_M|RISK_NA|AGE_36|SES_NA|SCO_NA|CD4_2|DRUG_NA|MET_NA|APP_NA|RES_1|REC_1|VEN_NA|CL_63|NAT_NA|2019-09-23",
        "ID_CEC-22-6548|ST_1|CODE_09015|SX_M|RISK_3|AGE_45|SES_2|SCO_3|CD4_2|DRUG_1|MET_NA|APP_1|RES_1|REC_0|VEN_1|CL_NA|NAT_mex|2022-02-21"
      ],
      "attributes":[
        "BULK"
      ]
    },
    {
      "source":1422,
      "target":1423,
      "directed":false,
      "length":0.010661,
      "support":0.0,
      "removed":false,
      "sequences":[
        "ID_CEC-19-0364|ST_1|CODE_09005|SX_M|RISK_NA|AGE_24|SES_NA|SCO_NA|CD4_2|DRUG_NA|MET_NA|APP_NA|RES_1|REC_1|VEN_NA|CL_146|NAT_NA|2019-09-24",
        "ID_CEC-19-0550|ST_1|CODE_09010|SX_M|RISK_NA|AGE_28|SES_NA|SCO_NA|CD4_3|DRUG_NA|MET_NA|APP_NA|RES_1|REC_0|VEN_NA|CL_146|NAT_NA|2019-10-14"
      ],
      "attributes":[
        "BULK"
      ]
    },
    {
      "source":1422,
      "target":1420,
      "directed":false,
      "length":0.0102943,
      "support":0.0,
      "removed":false,
      "sequences":[
        "ID_CEC-19-0364|ST_1|CODE_09005|SX_M|RISK_NA|AGE_24|SES_NA|SCO_NA|CD4_2|DRUG_NA|MET_NA|APP_NA|RES_1|REC_1|VEN_NA|CL_146|NAT_NA|2019-09-24",
        "ID_CEC-20-1732|ST_2|CODE_15122|SX_M|RISK_3|AGE_26|SES_2|SCO_2|CD4_2|DRUG_0|MET_NA|APP_0|RES_1|REC_0|VEN_0|CL_146|NAT_mex|2020-10-15"
      ],
      "attributes":[
        "BULK"
      ]
    },
    {
      "source":1077,
      "target":1075,
      "directed":false,
      "length":0.00495036,
      "support":0.0,
      "removed":false,
      "sequences":[
        "ID_CEC-19-0365|ST_2|CODE_15013|SX_M|RISK_NA|AGE_24|SES_NA|SCO_NA|CD4_2|DRUG_NA|MET_NA|APP_NA|RES_2|REC_1|VEN_NA|CL_68|NAT_NA|2019-09-24",
        "ID_CEC-22-9032|ST_2|CODE_15013|SX_M|RISK_NA|AGE_30|SES_NA|SCO_NA|CD4_2|DRUG_NA|MET_NA|APP_NA|RES_1|REC_0|VEN_NA|CL_68|NAT_NA|2022-09-21"
      ],
      "attributes":[
        "BULK"
      ]
    },
    {
      "source":1077,
      "target":1079,
      "directed":false,
      "length":0.0120986,
      "support":0.0,
      "removed":false,
      "sequences":[
        "ID_CEC-19-0365|ST_2|CODE_15013|SX_M|RISK_NA|AGE_24|SES_NA|SCO_NA|CD4_2|DRUG_NA|MET_NA|APP_NA|RES_2|REC_1|VEN_NA|CL_68|NAT_NA|2019-09-24",
        "ID_CEC-22-9033|ST_2|CODE_15013|SX_M|RISK_3|AGE_33|SES_1|SCO_2|CD4_1|DRUG_1|MET_NA|APP_0|RES_1|REC_0|VEN_0|CL_68|NAT_mex|2022-09-21"
      ],
      "attributes":[
        "BULK"
      ]
    },
    {
      "source":221,
      "target":222,
      "directed":false,
      "length":0.00815281,
      "support":0.0,
      "removed":false,
      "sequences":[
        "ID_CEC-19-0370|ST_2|CODE_15057|SX_M|RISK_NA|AGE_27|SES_NA|SCO_NA|CD4_2|DRUG_NA|MET_NA|APP_NA|RES_1|REC_1|VEN_NA|CL_23|NAT_NA|2019-09-25",
        "ID_CEC-20-2101|ST_1|CODE_09007|SX_M|RISK_3|AGE_22|SES_2|SCO_2|CD4_2|DRUG_1|MET_NA|APP_0|RES_1|REC_0|VEN_NA|CL_23|NAT_mex|2020-11-26"
      ],
      "attributes":[
        "BULK"
      ]
    },
    {
      "source":221,
      "target":207,
      "directed":false,
      "length":0.00352824,
      "support":0.0,
      "removed":false,
      "sequences":[
        "ID_CEC-19-0370|ST_2|CODE_15057|SX_M|RISK_NA|AGE_27|SES_NA|SCO_NA|CD4_2|DRUG_NA|MET_NA|APP_NA|RES_1|REC_1|VEN_NA|CL_23|NAT_NA|2019-09-25",
        "ID_CEC-21-2728|ST_1|CODE_09011|SX_M|RISK_3|AGE_20|SES_1|SCO_2|CD4_1|DRUG_0|MET_NA|APP_1|RES_1|REC_0|VEN_0|CL_23|NAT_mex|2021-02-19"
      ],
      "attributes":[
        "BULK"
      ]
    },
    {
      "source":221,
      "target":208,
      "directed":false,
      "length":0.00246719,
      "support":0.0,
      "removed":false,
      "sequences":[
        "ID_CEC-19-0370|ST_2|CODE_15057|SX_M|RISK_NA|AGE_27|SES_NA|SCO_NA|CD4_2|DRUG_NA|MET_NA|APP_NA|RES_1|REC_1|VEN_NA|CL_23|NAT_NA|2019-09-25",
        "ID_CEC-21-2812|ST_1|CODE_09014|SX_M|RISK_3|AGE_31|SES_2|SCO_3|CD4_1|DRUG_1|MET_NA|APP_1|RES_1|REC_0|VEN_0|CL_23|NAT_mex|2021-03-01"
      ],
      "attributes":[
        "BULK"
      ]
    },
    {
      "source":221,
      "target":209,
      "directed":false,
      "length":0.00494733,
      "support":0.0,
      "removed":false,
      "sequences":[
        "ID_CEC-19-0370|ST_2|CODE_15057|SX_M|RISK_NA|AGE_27|SES_NA|SCO_NA|CD4_2|DRUG_NA|MET_NA|APP_NA|RES_1|REC_1|VEN_NA|CL_23|NAT_NA|2019-09-25",
        "ID_CEC-21-2887|ST_1|CODE_09014|SX_M|RISK_3|AGE_23|SES_2|SCO_2|CD4_2|DRUG_1|MET_NA|APP_1|RES_1|REC_0|VEN_0|CL_23|NAT_mex|2021-03-08"
      ],
      "attributes":[
        "BULK"
      ]
    },
    {
      "source":221,
      "target":210,
      "directed":false,
      "length":0.00494518,
      "support":0.0,
      "removed":false,
      "sequences":[
        "ID_CEC-19-0370|ST_2|CODE_15057|SX_M|RISK_NA|AGE_27|SES_NA|SCO_NA|CD4_2|DRUG_NA|MET_NA|APP_NA|RES_1|REC_1|VEN_NA|CL_23|NAT_NA|2019-09-25",
        "ID_CEC-21-3964|ST_1|CODE_09010|SX_M|RISK_3|AGE_19|SES_2|SCO_2|CD4_2|DRUG_0|MET_NA|APP_1|RES_1|REC_0|VEN_1|CL_23|NAT_mex|2021-06-11"
      ],
      "attributes":[
        "BULK"
      ]
    },
    {
      "source":221,
      "target":211,
      "directed":false,
      "length":0.00529735,
      "support":0.0,
      "removed":false,
      "sequences":[
        "ID_CEC-19-0370|ST_2|CODE_15057|SX_M|RISK_NA|AGE_27|SES_NA|SCO_NA|CD4_2|DRUG_NA|MET_NA|APP_NA|RES_1|REC_1|VEN_NA|CL_23|NAT_NA|2019-09-25",
        "ID_CEC-21-4792|ST_1|CODE_09005|SX_M|RISK_3|AGE_19|SES_2|SCO_2|CD4_2|DRUG_0|MET_NA|APP_0|RES_1|REC_0|VEN_0|CL_23|NAT_mex|2021-09-09"
      ],
      "attributes":[
        "BULK"
      ]
    },
    {
      "source":221,
      "target":212,
      "directed":false,
      "length":0.00565265,
      "support":0.0,
      "removed":false,
      "sequences":[
        "ID_CEC-19-0370|ST_2|CODE_15057|SX_M|RISK_NA|AGE_27|SES_NA|SCO_NA|CD4_2|DRUG_NA|MET_NA|APP_NA|RES_1|REC_1|VEN_NA|CL_23|NAT_NA|2019-09-25",
        "ID_CEC-21-4851|ST_1|CODE_09005|SX_M|RISK_3|AGE_21|SES_1|SCO_2|CD4_2|DRUG_1|MET_NA|APP_0|RES_1|REC_1|VEN_0|CL_23|NAT_mex|2021-09-14"
      ],
      "attributes":[
        "BULK"
      ]
    },
    {
      "source":221,
      "target":213,
      "directed":false,
      "length":0.00744023,
      "support":0.0,
      "removed":false,
      "sequences":[
        "ID_CEC-19-0370|ST_2|CODE_15057|SX_M|RISK_NA|AGE_27|SES_NA|SCO_NA|CD4_2|DRUG_NA|MET_NA|APP_NA|RES_1|REC_1|VEN_NA|CL_23|NAT_NA|2019-09-25",
        "ID_CEC-22-6887|ST_1|CODE_09007|SX_M|RISK_3|AGE_19|SES_2|SCO_2|CD4_3|DRUG_1|MET_NA|APP_1|RES_1|REC_0|VEN_1|CL_23|NAT_mex|2022-03-23"
      ],
      "attributes":[
        "BULK"
      ]
    },
    {
      "source":221,
      "target":214,
      "directed":false,
      "length":0.00671799,
      "support":0.0,
      "removed":false,
      "sequences":[
        "ID_CEC-19-0370|ST_2|CODE_15057|SX_M|RISK_NA|AGE_27|SES_NA|SCO_NA|CD4_2|DRUG_NA|MET_NA|APP_NA|RES_1|REC_1|VEN_NA|CL_23|NAT_NA|2019-09-25",
        "ID_CEC-22-7974|ST_2|CODE_15030|SX_M|RISK_3|AGE_21|SES_2|SCO_2|CD4_1|DRUG_1|MET_NA|APP_0|RES_1|REC_0|VEN_0|CL_23|NAT_mex|2022-06-15"
      ],
      "attributes":[
        "BULK"
      ]
    },
    {
      "source":221,
      "target":215,
      "directed":false,
      "length":0.00388256,
      "support":0.0,
      "removed":false,
      "sequences":[
        "ID_CEC-19-0370|ST_2|CODE_15057|SX_M|RISK_NA|AGE_27|SES_NA|SCO_NA|CD4_2|DRUG_NA|MET_NA|APP_NA|RES_1|REC_1|VEN_NA|CL_23|NAT_NA|2019-09-25",
        "ID_CEC-22-7976|ST_2|CODE_15030|SX_M|RISK_3|AGE_22|SES_1|SCO_2|CD4_1|DRUG_1|MET_NA|APP_1|RES_1|REC_0|VEN_0|CL_23|NAT_mex|2022-06-15"
      ],
      "attributes":[
        "BULK"
      ]
    },
    {
      "source":221,
      "target":216,
      "directed":false,
      "length":0.00636291,
      "support":0.0,
      "removed":false,
      "sequences":[
        "ID_CEC-19-0370|ST_2|CODE_15057|SX_M|RISK_NA|AGE_27|SES_NA|SCO_NA|CD4_2|DRUG_NA|MET_NA|APP_NA|RES_1|REC_1|VEN_NA|CL_23|NAT_NA|2019-09-25",
        "ID_CEC-22-8221|ST_2|CODE_15099|SX_M|RISK_3|AGE_24|SES_2|SCO_2|CD4_2|DRUG_1|MET_NA|APP_1|RES_1|REC_0|VEN_0|CL_23|NAT_mex|2022-07-06"
      ],
      "attributes":[
        "BULK"
      ]
    },
    {
      "source":221,
      "target":217,
      "directed":false,
      "length":0.00743941,
      "support":0.0,
      "removed":false,
      "sequences":[
        "ID_CEC-19-0370|ST_2|CODE_15057|SX_M|RISK_NA|AGE_27|SES_NA|SCO_NA|CD4_2|DRUG_NA|MET_NA|APP_NA|RES_1|REC_1|VEN_NA|CL_23|NAT_NA|2019-09-25",
        "ID_CEC-22-9411|ST_2|CODE_15093|SX_M|RISK_3|AGE_19|SES_1|SCO_2|CD4_1|DRUG_0|MET_NA|APP_0|RES_1|REC_0|VEN_0|CL_23|NAT_mex|2022-10-26"
      ],
      "attributes":[
        "BULK"
      ]
    },
    {
      "source":221,
      "target":218,
      "directed":false,
      "length":0.00600966,
      "support":0.0,
      "removed":false,
      "sequences":[
        "ID_CEC-19-0370|ST_2|CODE_15057|SX_M|RISK_NA|AGE_27|SES_NA|SCO_NA|CD4_2|DRUG_NA|MET_NA|APP_NA|RES_1|REC_1|VEN_NA|CL_23|NAT_NA|2019-09-25",
        "ID_CEC-22-9509|ST_2|CODE_15099|SX_M|RISK_3|AGE_18|SES_2|SCO_2|CD4_2|DRUG_1|MET_NA|APP_1|RES_1|REC_0|VEN_1|CL_23|NAT_mex|2022-11-07"
      ],
      "attributes":[
        "BULK"
      ]
    },
    {
      "source":1881,
      "target":1879,
      "directed":false,
      "length":0.0124389,
      "support":0.0,
      "removed":false,
      "sequences":[
        "ID_CEC-19-0372|ST_1|CODE_09004|SX_F|RISK_1|AGE_39|SES_1|SCO_2|CD4_1|DRUG_0|MET_NA|APP_NA|RES_1|REC_0|VEN_NA|CL_NA|NAT_mex|2019-09-25",
        "ID_CEC-20-1023|ST_1|CODE_09004|SX_M|RISK_NA|AGE_28|SES_1|SCO_1|CD4_1|DRUG_NA|MET_NA|APP_NA|RES_1|REC_0|VEN_NA|CL_NA|NAT_mex|2020-07-28"
      ],
      "attributes":[
        "BULK"
      ]
    },
    {
      "source":1881,
      "target":1880,
      "directed":false,
      "length":0.0110027,
      "support":0.0,
      "removed":false,
      "sequences":[
        "ID_CEC-19-0372|ST_1|CODE_09004|SX_F|RISK_1|AGE_39|SES_1|SCO_2|CD4_1|DRUG_0|MET_NA|APP_NA|RES_1|REC_0|VEN_NA|CL_NA|NAT_mex|2019-09-25",
        "ID_CEC-20-1773|ST_1|CODE_09004|SX_F|RISK_1|AGE_33|SES_1|SCO_1|CD4_1|DRUG_0|MET_NA|APP_NA|RES_1|REC_0|VEN_NA|CL_NA|NAT_mex|2020-10-20"
      ],
      "attributes":[
        "BULK"
      ]
    },
    {
      "source":128,
      "target":129,
      "directed":false,
      "length":0.0106513,
      "support":0.0,
      "removed":false,
      "sequences":[
        "ID_CEC-19-0376|ST_2|CODE_15104|SX_M|RISK_NA|AGE_23|SES_NA|SCO_NA|CD4_2|DRUG_NA|MET_NA|APP_NA|RES_1|REC_1|VEN_NA|CL_75|NAT_NA|2019-09-25",
        "ID_CEC-20-1390|ST_1|CODE_09005|SX_M|RISK_3|AGE_33|SES_1|SCO_2|CD4_1|DRUG_0|MET_NA|APP_0|RES_1|REC_0|VEN_0|CL_75|NAT_mex|2020-09-08"
      ],
      "attributes":[
        "BULK"
      ]
    },
    {
      "source":128,
      "target":123,
      "directed":false,
      "length":0.0138739,
      "support":0.0,
      "removed":false,
      "sequences":[
        "ID_CEC-19-0376|ST_2|CODE_15104|SX_M|RISK_NA|AGE_23|SES_NA|SCO_NA|CD4_2|DRUG_NA|MET_NA|APP_NA|RES_1|REC_1|VEN_NA|CL_75|NAT_NA|2019-09-25",
        "ID_CEC-21-3218|ST_1|CODE_07106|SX_F|RISK_4|AGE_29|SES_2|SCO_3|CD4_1|DRUG_1|MET_NA|APP_NA|RES_1|REC_0|VEN_NA|CL_75|NAT_mex|2021-04-08"
      ],
      "attributes":[
        "BULK"
      ]
    },
    {
      "source":128,
      "target":110,
      "directed":false,
      "length":0.0110057,
      "support":0.0,
      "removed":false,
      "sequences":[
        "ID_CEC-19-0376|ST_2|CODE_15104|SX_M|RISK_NA|AGE_23|SES_NA|SCO_NA|CD4_2|DRUG_NA|MET_NA|APP_NA|RES_1|REC_1|VEN_NA|CL_75|NAT_NA|2019-09-25",
        "ID_CEC-21-3424|ST_1|CODE_09007|SX_M|RISK_3|AGE_22|SES_1|SCO_2|CD4_1|DRUG_0|MET_NA|APP_1|RES_1|REC_0|VEN_1|CL_75|NAT_mex|2021-04-23"
      ],
      "attributes":[
        "BULK"
      ]
    },
    {
      "source":128,
      "target":111,
      "directed":false,
      "length":0.00958038,
      "support":0.0,
      "removed":false,
      "sequences":[
        "ID_CEC-19-0376|ST_2|CODE_15104|SX_M|RISK_NA|AGE_23|SES_NA|SCO_NA|CD4_2|DRUG_NA|MET_NA|APP_NA|RES_1|REC_1|VEN_NA|CL_75|NAT_NA|2019-09-25",
        "ID_CEC-21-3612|ST_2|CODE_15020|SX_M|RISK_3|AGE_22|SES_2|SCO_2|CD4_1|DRUG_1|MET_NA|APP_1|RES_1|REC_0|VEN_NA|CL_75|NAT_mex|2021-05-12"
      ],
      "attributes":[
        "BULK"
      ]
    },
    {
      "source":128,
      "target":112,
      "directed":false,
      "length":0.0124331,
      "support":0.0,
      "removed":false,
      "sequences":[
        "ID_CEC-19-0376|ST_2|CODE_15104|SX_M|RISK_NA|AGE_23|SES_NA|SCO_NA|CD4_2|DRUG_NA|MET_NA|APP_NA|RES_1|REC_1|VEN_NA|CL_75|NAT_NA|2019-09-25",
        "ID_CEC-21-3817|ST_1|CODE_07106|SX_M|RISK_3|AGE_23|SES_2|SCO_2|CD4_2|DRUG_1|MET_NA|APP_1|RES_1|REC_0|VEN_0|CL_75|NAT_mex|2021-05-31"
      ],
      "attributes":[
        "BULK"
      ]
    },
    {
      "source":128,
      "target":117,
      "directed":false,
      "length":0.0106718,
      "support":0.0,
      "removed":false,
      "sequences":[
        "ID_CEC-19-0376|ST_2|CODE_15104|SX_M|RISK_NA|AGE_23|SES_NA|SCO_NA|CD4_2|DRUG_NA|MET_NA|APP_NA|RES_1|REC_1|VEN_NA|CL_75|NAT_NA|2019-09-25",
        "ID_CEC-22-6144|ST_2|CODE_15109|SX_M|RISK_3|AGE_25|SES_2|SCO_2|CD4_1|DRUG_1|MET_NA|APP_1|RES_1|REC_0|VEN_1|CL_75|NAT_mex|2022-01-17"
      ],
      "attributes":[
        "BULK"
      ]
    },
    {
      "source":128,
      "target":118,
      "directed":false,
      "length":0.00636778,
      "support":0.0,
      "removed":false,
      "sequences":[
        "ID_CEC-19-0376|ST_2|CODE_15104|SX_M|RISK_NA|AGE_23|SES_NA|SCO_NA|CD4_2|DRUG_NA|MET_NA|APP_NA|RES_1|REC_1|VEN_NA|CL_75|NAT_NA|2019-09-25",
        "ID_CEC-22-6626|ST_2|CODE_15081|SX_M|RISK_3|AGE_27|SES_1|SCO_2|CD4_1|DRUG_0|MET_NA|APP_1|RES_1|REC_0|VEN_1|CL_75|NAT_mex|2022-02-28"
      ],
      "attributes":[
        "BULK"
      ]
    },
    {
      "source":128,
      "target":120,
      "directed":false,
      "length":0.0120877,
      "support":0.0,
      "removed":false,
      "sequences":[
        "ID_CEC-19-0376|ST_2|CODE_15104|SX_M|RISK_NA|AGE_23|SES_NA|SCO_NA|CD4_2|DRUG_NA|MET_NA|APP_NA|RES_1|REC_1|VEN_NA|CL_75|NAT_NA|2019-09-25",
        "ID_CEC-22-9077|ST_1|CODE_09010|SX_M|RISK_3|AGE_26|SES_2|SCO_2|CD4_1|DRUG_1|MET_NA|APP_1|RES_1|REC_0|VEN_1|CL_75|NAT_mex|2022-09-26"
      ],
      "attributes":[
        "BULK"
      ]
    },
    {
      "source":1114,
      "target":1110,
      "directed":false,
      "length":0.0124308,
      "support":0.0,
      "removed":false,
      "sequences":[
        "ID_CEC-19-0378|ST_1|CODE_09014|SX_M|RISK_NA|AGE_27|SES_NA|SCO_NA|CD4_2|DRUG_NA|MET_NA|APP_NA|RES_1|REC_1|VEN_NA|CL_184|NAT_NA|2019-09-25",
        "ID_CEC-20-1121|ST_2|CODE_15029|SX_M|RISK_3|AGE_21|SES_2|SCO_2|CD4_1|DRUG_1|MET_NA|APP_1|RES_1|REC_0|VEN_0|CL_184|NAT_mex|2020-08-11"
      ],
      "attributes":[
        "BULK"
      ]
    },
    {
      "source":1114,
      "target":1111,
      "directed":false,
      "length":0.00317685,
      "support":0.0,
      "removed":false,
      "sequences":[
        "ID_CEC-19-0378|ST_1|CODE_09014|SX_M|RISK_NA|AGE_27|SES_NA|SCO_NA|CD4_2|DRUG_NA|MET_NA|APP_NA|RES_1|REC_1|VEN_NA|CL_184|NAT_NA|2019-09-25",
        "ID_CEC-21-3133|ST_1|CODE_09003|SX_M|RISK_3|AGE_26|SES_2|SCO_3|CD4_1|DRUG_1|MET_NA|APP_1|RES_1|REC_0|VEN_0|CL_184|NAT_mex|2021-03-30"
      ],
      "attributes":[
        "BULK"
      ]
    },
    {
      "source":1114,
      "target":1113,
      "directed":false,
      "length":0.0124458,
      "support":0.0,
      "removed":false,
      "sequences":[
        "ID_CEC-19-0378|ST_1|CODE_09014|SX_M|RISK_NA|AGE_27|SES_NA|SCO_NA|CD4_2|DRUG_NA|MET_NA|APP_NA|RES_1|REC_1|VEN_NA|CL_184|NAT_NA|2019-09-25",
        "ID_CEC-22-7431|ST_1|CODE_09014|SX_M|RISK_3|AGE_33|SES_1|SCO_2|CD4_1|DRUG_1|MET_NA|APP_0|RES_1|REC_0|VEN_1|CL_184|NAT_NA|2022-05-09"
      ],
      "attributes":[
        "BULK"
      ]
    },
    {
      "source":2436,
      "target":2437,
      "directed":false,
      "length":0.00317244,
      "support":0.0,
      "removed":false,
      "sequences":[
        "ID_CEC-19-0387|ST_2|CODE_15031|SX_M|RISK_NA|AGE_22|SES_NA|SCO_NA|CD4_1|DRUG_NA|MET_NA|APP_NA|RES_1|REC_0|VEN_NA|CL_276|NAT_NA|2019-09-25",
        "ID_CEC-19-0520|ST_2|CODE_15099|SX_M|RISK_3|AGE_25|SES_2|SCO_2|CD4_2|DRUG_0|MET_NA|APP_0|RES_1|REC_0|VEN_0|CL_276|NAT_mex|2019-10-09"
      ],
      "attributes":[
        "BULK"
      ]
    },
    {
      "source":2438,
      "target":2439,
      "directed":false,
      "length":0.00246811,
      "support":0.0,
      "removed":false,
      "sequences":[
        "ID_CEC-19-0388|ST_1|CODE_09006|SX_M|RISK_3|AGE_36|SES_2|SCO_2|CD4_2|DRUG_0|MET_NA|APP_1|RES_1|REC_1|VEN_0|CL_278|NAT_mex|2019-09-25",
        "ID_CEC-19-1013|ST_1|CODE_09015|SX_M|RISK_NA|AGE_23|SES_NA|SCO_NA|CD4_2|DRUG_NA|MET_NA|APP_NA|RES_1|REC_0|VEN_NA|CL_278|NAT_NA|2019-12-09"
      ],
      "attributes":[
        "BULK"
      ]
    },
    {
      "source":271,
      "target":268,
      "directed":false,
      "length":0.0056545,
      "support":0.0,
      "removed":false,
      "sequences":[
        "ID_CEC-19-0390|ST_1|CODE_09011|SX_M|RISK_3|AGE_24|SES_1|SCO_1|CD4_2|DRUG_1|MET_NA|APP_1|RES_1|REC_1|VEN_0|CL_172|NAT_mex|2019-09-25",
        "ID_CEC-19-0760|ST_1|CODE_09011|SX_M|RISK_NA|AGE_35|SES_NA|SCO_NA|CD4_2|DRUG_NA|MET_NA|APP_NA|RES_1|REC_0|VEN_NA|CL_172|NAT_NA|2019-11-08"
      ],
      "attributes":[
        "BULK"
      ]
    },
    {
      "source":271,
      "target":269,
      "directed":false,
      "length":0.0117118,
      "support":0.0,
      "removed":false,
      "sequences":[
        "ID_CEC-19-0390|ST_1|CODE_09011|SX_M|RISK_3|AGE_24|SES_1|SCO_1|CD4_2|DRUG_1|MET_NA|APP_1|RES_1|REC_1|VEN_0|CL_172|NAT_mex|2019-09-25",
        "ID_CEC-19-0832|ST_1|CODE_09010|SX_M|RISK_NA|AGE_54|SES_NA|SCO_NA|CD4_2|DRUG_NA|MET_NA|APP_NA|RES_1|REC_0|VEN_NA|CL_172|NAT_NA|2019-11-15"
      ],
      "attributes":[
        "BULK"
      ]
    },
    {
      "source":271,
      "target":270,
      "directed":false,
      "length":0.0124318,
      "support":0.0,
      "removed":false,
      "sequences":[
        "ID_CEC-19-0390|ST_1|CODE_09011|SX_M|RISK_3|AGE_24|SES_1|SCO_1|CD4_2|DRUG_1|MET_NA|APP_1|RES_1|REC_1|VEN_0|CL_172|NAT_mex|2019-09-25",
        "ID_CEC-20-1236|ST_1|CODE_09007|SX_M|RISK_3|AGE_22|SES_2|SCO_2|CD4_1|DRUG_1|MET_NA|APP_NA|RES_3|REC_0|VEN_0|CL_172|NAT_mex|2020-08-21"
      ],
      "attributes":[
        "BULK"
      ]
    },
    {
      "source":271,
      "target":260,
      "directed":false,
      "length":0.00849595,
      "support":0.0,
      "removed":false,
      "sequences":[
        "ID_CEC-19-0390|ST_1|CODE_09011|SX_M|RISK_3|AGE_24|SES_1|SCO_1|CD4_2|DRUG_1|MET_NA|APP_1|RES_1|REC_1|VEN_0|CL_172|NAT_mex|2019-09-25",
        "ID_CEC-22-6712|ST_1|CODE_09015|SX_M|RISK_3|AGE_26|SES_2|SCO_3|CD4_1|DRUG_1|MET_NA|APP_1|RES_3|REC_0|VEN_0|CL_172|NAT_NA|2022-03-07"
      ],
      "attributes":[
        "BULK"
      ]
    },
    {
      "source":271,
      "target":261,
      "directed":false,
      "length":0.0120781,
      "support":0.0,
      "removed":false,
      "sequences":[
        "ID_CEC-19-0390|ST_1|CODE_09011|SX_M|RISK_3|AGE_24|SES_1|SCO_1|CD4_2|DRUG_1|MET_NA|APP_1|RES_1|REC_1|VEN_0|CL_172|NAT_mex|2019-09-25",
        "ID_CEC-22-7074|ST_1|CODE_09014|SX_M|RISK_3|AGE_34|SES_2|SCO_3|CD4_2|DRUG_1|MET_NA|APP_1|RES_1|REC_0|VEN_0|CL_172|NAT_mex|2022-04-05"
      ],
      "attributes":[
        "BULK"
      ]
    },
    {
      "source":271,
      "target":263,
      "directed":false,
      "length":0.00886404,
      "support":0.0,
      "removed":false,
      "sequences":[
        "ID_CEC-19-0390|ST_1|CODE_09011|SX_M|RISK_3|AGE_24|SES_1|SCO_1|CD4_2|DRUG_1|MET_NA|APP_1|RES_1|REC_1|VEN_0|CL_172|NAT_mex|2019-09-25",
        "ID_CEC-22-8167|ST_1|CODE_09011|SX_M|RISK_3|AGE_18|SES_2|SCO_2|CD4_2|DRUG_1|MET_NA|APP_0|RES_1|REC_0|VEN_0|CL_172|NAT_mex|2022-07-04"
      ],
      "attributes":[
        "BULK"
      ]
    },
    {
      "source":271,
      "target":265,
      "directed":false,
      "length":0.00957456,
      "support":0.0,
      "removed":false,
      "sequences":[
        "ID_CEC-19-0390|ST_1|CODE_09011|SX_M|RISK_3|AGE_24|SES_1|SCO_1|CD4_2|DRUG_1|MET_NA|APP_1|RES_1|REC_1|VEN_0|CL_172|NAT_mex|2019-09-25",
        "ID_CEC-22-8287|ST_1|CODE_09011|SX_M|RISK_3|AGE_24|SES_2|SCO_2|CD4_2|DRUG_1|MET_NA|APP_0|RES_1|REC_0|VEN_0|CL_172|NAT_mex|2022-07-12"
      ],
      "attributes":[
        "BULK"
      ]
    },
    {
      "source":271,
      "target":266,
      "directed":false,
      "length":0.00992278,
      "support":0.0,
      "removed":false,
      "sequences":[
        "ID_CEC-19-0390|ST_1|CODE_09011|SX_M|RISK_3|AGE_24|SES_1|SCO_1|CD4_2|DRUG_1|MET_NA|APP_1|RES_1|REC_1|VEN_0|CL_172|NAT_mex|2019-09-25",
        "ID_CEC-22-8932|ST_1|CODE_09007|SX_M|RISK_3|AGE_21|SES_2|SCO_2|CD4_2|DRUG_1|MET_NA|APP_1|RES_1|REC_0|VEN_1|CL_172|NAT_mex|2022-09-08"
      ],
      "attributes":[
        "BULK"
      ]
    },
    {
      "source":465,
      "target":466,
      "directed":false,
      "length":0.00211439,
      "support":0.0,
      "removed":false,
      "sequences":[
        "ID_CEC-19-0392|ST_2|CODE_15058|SX_FT|RISK_4|AGE_25|SES_1|SCO_1|CD4_2|DRUG_0|MET_NA|APP_NA|RES_1|REC_1|VEN_NA|CL_48|NAT_mex|2019-09-27",
        "ID_CEC-19-0408|ST_1|CODE_09013|SX_M|RISK_NA|AGE_34|SES_NA|SCO_NA|CD4_2|DRUG_NA|MET_NA|APP_NA|RES_1|REC_0|VEN_NA|CL_48|NAT_NA|2019-10-01"
      ],
      "attributes":[
        "BULK"
      ]
    },
    {
      "source":465,
      "target":463,
      "directed":false,
      "length":0.0113684,
      "support":0.0,
      "removed":false,
      "sequences":[
        "ID_CEC-19-0392|ST_2|CODE_15058|SX_FT|RISK_4|AGE_25|SES_1|SCO_1|CD4_2|DRUG_0|MET_NA|APP_NA|RES_1|REC_1|VEN_NA|CL_48|NAT_mex|2019-09-27",
        "ID_CEC-20-2166|ST_2|CODE_15070|SX_M|RISK_3|AGE_47|SES_1|SCO_2|CD4_1|DRUG_0|MET_NA|APP_0|RES_1|REC_0|VEN_1|CL_48|NAT_mex|2020-12-03"
      ],
      "attributes":[
        "BULK"
      ]
    },
    {
      "source":465,
      "target":456,
      "directed":false,
      "length":0.0124428,
      "support":0.0,
      "removed":false,
      "sequences":[
        "ID_CEC-19-0392|ST_2|CODE_15058|SX_FT|RISK_4|AGE_25|SES_1|SCO_1|CD4_2|DRUG_0|MET_NA|APP_NA|RES_1|REC_1|VEN_NA|CL_48|NAT_mex|2019-09-27",
        "ID_CEC-21-2573|ST_1|CODE_09002|SX_F|RISK_1|AGE_43|SES_2|SCO_3|CD4_1|DRUG_0|MET_NA|APP_NA|RES_1|REC_0|VEN_NA|CL_48|NAT_mex|2021-02-05"
      ],
      "attributes":[
        "BULK"
      ]
    },
    {
      "source":465,
      "target":457,
      "directed":false,
      "length":0.0138899,
      "support":0.0,
      "removed":false,
      "sequences":[
        "ID_CEC-19-0392|ST_2|CODE_15058|SX_FT|RISK_4|AGE_25|SES_1|SCO_1|CD4_2|DRUG_0|MET_NA|APP_NA|RES_1|REC_1|VEN_NA|CL_48|NAT_mex|2019-09-27",
        "ID_CEC-21-5429|ST_1|CODE_09005|SX_FT|RISK_4|AGE_30|SES_2|SCO_2|CD4_2|DRUG_1|MET_NA|APP_1|RES_1|REC_0|VEN_1|CL_48|NAT_mex|2021-11-03"
      ],
      "attributes":[
        "BULK"
      ]
    },
    {
      "source":465,
      "target":459,
      "directed":false,
      "length":0.0099335,
      "support":0.0,
      "removed":false,
      "sequences":[
        "ID_CEC-19-0392|ST_2|CODE_15058|SX_FT|RISK_4|AGE_25|SES_1|SCO_1|CD4_2|DRUG_0|MET_NA|APP_NA|RES_1|REC_1|VEN_NA|CL_48|NAT_mex|2019-09-27",
        "ID_CEC-22-7838|ST_1|CODE_09005|SX_M|RISK_3|AGE_28|SES_2|SCO_3|CD4_1|DRUG_1|MET_NA|APP_1|RES_1|REC_0|VEN_0|CL_48|NAT_mex|2022-06-06"
      ],
      "attributes":[
        "BULK"
      ]
    },
    {
      "source":465,
      "target":460,
      "directed":false,
      "length":0.0102892,
      "support":0.0,
      "removed":false,
      "sequences":[
        "ID_CEC-19-0392|ST_2|CODE_15058|SX_FT|RISK_4|AGE_25|SES_1|SCO_1|CD4_2|DRUG_0|MET_NA|APP_NA|RES_1|REC_1|VEN_NA|CL_48|NAT_mex|2019-09-27",
        "ID_CEC-22-8170|ST_1|CODE_09015|SX_FT|RISK_4|AGE_24|SES_2|SCO_2|CD4_1|DRUG_1|MET_NA|APP_1|RES_1|REC_0|VEN_1|CL_48|NAT_mex|2022-07-04"
      ],
      "attributes":[
        "BULK"
      ]
    },
    {
      "source":2440,
      "target":2441,
      "directed":false,
      "length":0.00851369,
      "support":0.0,
      "removed":false,
      "sequences":[
        "ID_CEC-19-0393|ST_2|CODE_15002|SX_M|RISK_NA|AGE_25|SES_NA|SCO_NA|CD4_2|DRUG_NA|MET_NA|APP_NA|RES_6|REC_1|VEN_NA|CL_719|NAT_NA|2019-09-27",
        "ID_CEC-22-7054|ST_2|CODE_15081|SX_M|RISK_3|AGE_24|SES_2|SCO_3|CD4_2|DRUG_1|MET_NA|APP_1|RES_1|REC_0|VEN_1|CL_719|NAT_mex|2022-04-04"
      ],
      "attributes":[
        "BULK"
      ]
    },
    {
      "source":84,
      "target":86,
      "directed":false,
      "length":0.00708261,
      "support":0.0,
      "removed":false,
      "sequences":[
        "ID_CEC-19-0395|ST_2|CODE_15033|SX_M|RISK_NA|AGE_29|SES_NA|SCO_NA|CD4_3|DRUG_NA|MET_NA|APP_NA|RES_2|REC_0|VEN_NA|CL_85|NAT_NA|2019-09-27",
        "ID_CEC-19-0562|ST_2|CODE_15013|SX_M|RISK_NA|AGE_20|SES_NA|SCO_NA|CD4_2|DRUG_NA|MET_NA|APP_NA|RES_2|REC_0|VEN_NA|CL_85|NAT_NA|2019-10-16"
      ],
      "attributes":[
        "BULK"
      ]
    },
    {
      "source":84,
      "target":67,
      "directed":false,
      "length":0.0113802,
      "support":0.0,
      "removed":false,
      "sequences":[
        "ID_CEC-19-0395|ST_2|CODE_15033|SX_M|RISK_NA|AGE_29|SES_NA|SCO_NA|CD4_3|DRUG_NA|MET_NA|APP_NA|RES_2|REC_0|VEN_NA|CL_85|NAT_NA|2019-09-27",
        "ID_CEC-21-4139|ST_2|CODE_15013|SX_M|RISK_3|AGE_22|SES_1|SCO_2|CD4_1|DRUG_1|MET_NA|APP_1|RES_1|REC_0|VEN_0|CL_85|NAT_mex|2021-06-29"
      ],
      "attributes":[
        "BULK"
      ]
    },
    {
      "source":708,
      "target":709,
      "directed":false,
      "length":0.00176228,
      "support":0.0,
      "removed":false,
      "sequences":[
        "ID_CEC-19-0398|ST_2|CODE_15057|SX_M|RISK_NA|AGE_22|SES_NA|SCO_NA|CD4_2|DRUG_NA|MET_NA|APP_NA|RES_1|REC_1|VEN_NA|CL_219|NAT_NA|2019-09-27",
        "ID_CEC-19-0399|ST_1|CODE_09011|SX_M|RISK_NA|AGE_31|SES_NA|SCO_NA|CD4_2|DRUG_NA|MET_NA|APP_NA|RES_1|REC_0|VEN_NA|CL_219|NAT_NA|2019-09-27"
      ],
      "attributes":[
        "BULK"
      ]
    },
    {
      "source":708,
      "target":704,
      "directed":false,
      "length":0.00282215,
      "support":0.0,
      "removed":false,
      "sequences":[
        "ID_CEC-19-0398|ST_2|CODE_15057|SX_M|RISK_NA|AGE_22|SES_NA|SCO_NA|CD4_2|DRUG_NA|MET_NA|APP_NA|RES_1|REC_1|VEN_NA|CL_219|NAT_NA|2019-09-27",
        "ID_CEC-21-4754|ST_1|CODE_09006|SX_M|RISK_2|AGE_23|SES_2|SCO_2|CD4_1|DRUG_0|MET_NA|APP_1|RES_1|REC_0|VEN_NA|CL_219|NAT_mex|2021-09-01"
      ],
      "attributes":[
        "BULK"
      ]
    },
    {
      "source":708,
      "target":710,
      "directed":false,
      "length":0.00993813,
      "support":0.0,
      "removed":false,
      "sequences":[
        "ID_CEC-19-0398|ST_2|CODE_15057|SX_M|RISK_NA|AGE_22|SES_NA|SCO_NA|CD4_2|DRUG_NA|MET_NA|APP_NA|RES_1|REC_1|VEN_NA|CL_219|NAT_NA|2019-09-27",
        "ID_CEC-21-5427|ST_1|CODE_09012|SX_M|RISK_3|AGE_31|SES_2|SCO_3|CD4_1|DRUG_0|MET_NA|APP_0|RES_1|REC_0|VEN_0|CL_219|NAT_mex|2021-11-03"
      ],
      "attributes":[
        "BULK"
      ]
    },
    {
      "source":708,
      "target":705,
      "directed":false,
      "length":0.0106626,
      "support":0.0,
      "removed":false,
      "sequences":[
        "ID_CEC-19-0398|ST_2|CODE_15057|SX_M|RISK_NA|AGE_22|SES_NA|SCO_NA|CD4_2|DRUG_NA|MET_NA|APP_NA|RES_1|REC_1|VEN_NA|CL_219|NAT_NA|2019-09-27",
        "ID_CEC-22-7970|ST_1|CODE_09012|SX_M|RISK_3|AGE_33|SES_1|SCO_3|CD4_2|DRUG_1|MET_NA|APP_1|RES_1|REC_0|VEN_0|CL_219|NAT_mex|2022-06-15"
      ],
      "attributes":[
        "BULK"
      ]
    },
    {
      "source":708,
      "target":706,
      "directed":false,
      "length":0.0131792,
      "support":0.0,
      "removed":false,
      "sequences":[
        "ID_CEC-19-0398|ST_2|CODE_15057|SX_M|RISK_NA|AGE_22|SES_NA|SCO_NA|CD4_2|DRUG_NA|MET_NA|APP_NA|RES_1|REC_1|VEN_NA|CL_219|NAT_NA|2019-09-27",
        "ID_CEC-22-9692|ST_1|CODE_09012|SX_M|RISK_3|AGE_26|SES_2|SCO_2|CD4_2|DRUG_1|MET_NA|APP_1|RES_1|REC_0|VEN_0|CL_219|NAT_mex|2022-11-28"
      ],
      "attributes":[
        "BULK"
      ]
    },
    {
      "source":709,
      "target":704,
      "directed":false,
      "length":0.00246832,
      "support":0.0,
      "removed":false,
      "sequences":[
        "ID_CEC-19-0399|ST_1|CODE_09011|SX_M|RISK_NA|AGE_31|SES_NA|SCO_NA|CD4_2|DRUG_NA|MET_NA|APP_NA|RES_1|REC_0|VEN_NA|CL_219|NAT_NA|2019-09-27",
        "ID_CEC-21-4754|ST_1|CODE_09006|SX_M|RISK_2|AGE_23|SES_2|SCO_2|CD4_1|DRUG_0|MET_NA|APP_1|RES_1|REC_0|VEN_NA|CL_219|NAT_mex|2021-09-01"
      ],
      "attributes":[
        "BULK"
      ]
    },
    {
      "source":709,
      "target":710,
      "directed":false,
      "length":0.00886734,
      "support":0.0,
      "removed":false,
      "sequences":[
        "ID_CEC-19-0399|ST_1|CODE_09011|SX_M|RISK_NA|AGE_31|SES_NA|SCO_NA|CD4_2|DRUG_NA|MET_NA|APP_NA|RES_1|REC_0|VEN_NA|CL_219|NAT_NA|2019-09-27",
        "ID_CEC-21-5427|ST_1|CODE_09012|SX_M|RISK_3|AGE_31|SES_2|SCO_3|CD4_1|DRUG_0|MET_NA|APP_0|RES_1|REC_0|VEN_0|CL_219|NAT_mex|2021-11-03"
      ],
      "attributes":[
        "BULK"
      ]
    },
    {
      "source":709,
      "target":705,
      "directed":false,
      "length":0.009946,
      "support":0.0,
      "removed":false,
      "sequences":[
        "ID_CEC-19-0399|ST_1|CODE_09011|SX_M|RISK_NA|AGE_31|SES_NA|SCO_NA|CD4_2|DRUG_NA|MET_NA|APP_NA|RES_1|REC_0|VEN_NA|CL_219|NAT_NA|2019-09-27",
        "ID_CEC-22-7970|ST_1|CODE_09012|SX_M|RISK_3|AGE_33|SES_1|SCO_3|CD4_2|DRUG_1|MET_NA|APP_1|RES_1|REC_0|VEN_0|CL_219|NAT_mex|2022-06-15"
      ],
      "attributes":[
        "BULK"
      ]
    },
    {
      "source":709,
      "target":706,
      "directed":false,
      "length":0.0124656,
      "support":0.0,
      "removed":false,
      "sequences":[
        "ID_CEC-19-0399|ST_1|CODE_09011|SX_M|RISK_NA|AGE_31|SES_NA|SCO_NA|CD4_2|DRUG_NA|MET_NA|APP_NA|RES_1|REC_0|VEN_NA|CL_219|NAT_NA|2019-09-27",
        "ID_CEC-22-9692|ST_1|CODE_09012|SX_M|RISK_3|AGE_26|SES_2|SCO_2|CD4_2|DRUG_1|MET_NA|APP_1|RES_1|REC_0|VEN_0|CL_219|NAT_mex|2022-11-28"
      ],
      "attributes":[
        "BULK"
      ]
    },
    {
      "source":2442,
      "target":2443,
      "directed":false,
      "length":0.0110206,
      "support":0.0,
      "removed":false,
      "sequences":[
        "ID_CEC-19-0400|ST_2|CODE_15013|SX_M|RISK_NA|AGE_26|SES_NA|SCO_NA|CD4_1|DRUG_NA|MET_NA|APP_NA|RES_2|REC_0|VEN_NA|CL_47|NAT_NA|2019-09-27",
        "ID_CEC-22-8598|ST_1|CODE_09004|SX_M|RISK_3|AGE_28|SES_1|SCO_2|CD4_2|DRUG_1|MET_NA|APP_1|RES_2|REC_0|VEN_0|CL_47|NAT_mex|2022-08-12"
      ],
      "attributes":[
        "BULK"
      ]
    },
    {
      "source":1884,
      "target":1883,
      "directed":false,
      "length":0.0139105,
      "support":0.0,
      "removed":false,
      "sequences":[
        "ID_CEC-19-0404|ST_1|CODE_09015|SX_M|RISK_NA|AGE_20|SES_NA|SCO_NA|CD4_1|DRUG_NA|MET_NA|APP_NA|RES_1|REC_0|VEN_NA|CL_546|NAT_NA|2019-09-27",
        "ID_CEC-21-2655|ST_1|CODE_09003|SX_M|RISK_3|AGE_20|SES_2|SCO_3|CD4_1|DRUG_1|MET_NA|APP_1|RES_1|REC_0|VEN_1|CL_546|NAT_mex|2021-02-12"
      ],
      "attributes":[
        "BULK"
      ]
    },
    {
      "source":466,
      "target":463,
      "directed":false,
      "length":0.00458887,
      "support":0.0,
      "removed":false,
      "sequences":[
        "ID_CEC-19-0408|ST_1|CODE_09013|SX_M|RISK_NA|AGE_34|SES_NA|SCO_NA|CD4_2|DRUG_NA|MET_NA|APP_NA|RES_1|REC_0|VEN_NA|CL_48|NAT_NA|2019-10-01",
        "ID_CEC-20-2166|ST_2|CODE_15070|SX_M|RISK_3|AGE_47|SES_1|SCO_2|CD4_1|DRUG_0|MET_NA|APP_0|RES_1|REC_0|VEN_1|CL_48|NAT_mex|2020-12-03"
      ],
      "attributes":[
        "BULK"
      ]
    },
    {
      "source":466,
      "target":458,
      "directed":false,
      "length":0.00886331,
      "support":0.0,
      "removed":false,
      "sequences":[
        "ID_CEC-19-0408|ST_1|CODE_09013|SX_M|RISK_NA|AGE_34|SES_NA|SCO_NA|CD4_2|DRUG_NA|MET_NA|APP_NA|RES_1|REC_0|VEN_NA|CL_48|NAT_NA|2019-10-01",
        "ID_CEC-22-7464|ST_1|CODE_09011|SX_M|RISK_3|AGE_29|SES_1|SCO_2|CD4_3|DRUG_1|MET_NA|APP_1|RES_1|REC_0|VEN_1|CL_48|NAT_mex|2022-05-10"
      ],
      "attributes":[
        "BULK"
      ]
    },
    {
      "source":466,
      "target":460,
      "directed":false,
      "length":0.01279,
      "support":0.0,
      "removed":false,
      "sequences":[
        "ID_CEC-19-0408|ST_1|CODE_09013|SX_M|RISK_NA|AGE_34|SES_NA|SCO_NA|CD4_2|DRUG_NA|MET_NA|APP_NA|RES_1|REC_0|VEN_NA|CL_48|NAT_NA|2019-10-01",
        "ID_CEC-22-8170|ST_1|CODE_09015|SX_FT|RISK_4|AGE_24|SES_2|SCO_2|CD4_1|DRUG_1|MET_NA|APP_1|RES_1|REC_0|VEN_1|CL_48|NAT_mex|2022-07-04"
      ],
      "attributes":[
        "BULK"
      ]
    },
    {
      "source":466,
      "target":461,
      "directed":false,
      "length":0.00886139,
      "support":0.0,
      "removed":false,
      "sequences":[
        "ID_CEC-19-0408|ST_1|CODE_09013|SX_M|RISK_NA|AGE_34|SES_NA|SCO_NA|CD4_2|DRUG_NA|MET_NA|APP_NA|RES_1|REC_0|VEN_NA|CL_48|NAT_NA|2019-10-01",
        "ID_CEC-22-8801|ST_1|CODE_09015|SX_M|RISK_3|AGE_20|SES_2|SCO_2|CD4_1|DRUG_1|MET_NA|APP_1|RES_1|REC_0|VEN_1|CL_48|NAT_mex|2022-08-30"
      ],
      "attributes":[
        "BULK"
      ]
    },
    {
      "source":466,
      "target":462,
      "directed":false,
      "length":0.00778846,
      "support":0.0,
      "removed":false,
      "sequences":[
        "ID_CEC-19-0408|ST_1|CODE_09013|SX_M|RISK_NA|AGE_34|SES_NA|SCO_NA|CD4_2|DRUG_NA|MET_NA|APP_NA|RES_1|REC_0|VEN_NA|CL_48|NAT_NA|2019-10-01",
        "ID_CEC-22-8898|ST_1|CODE_09005|SX_FT|RISK_NA|AGE_28|SES_2|SCO_1|CD4_2|DRUG_1|MET_0|APP_1|RES_1|REC_1|VEN_1|CL_48|NAT_mex|2022-09-06"
      ],
      "attributes":[
        "BULK"
      ]
    },
    {
      "source":1119,
      "target":1115,
      "directed":false,
      "length":0.00850305,
      "support":0.0,
      "removed":false,
      "sequences":[
        "ID_CEC-19-0409|ST_1|CODE_09003|SX_M|RISK_NA|AGE_27|SES_NA|SCO_NA|CD4_2|DRUG_NA|MET_NA|APP_NA|RES_1|REC_0|VEN_NA|CL_152|NAT_NA|2019-10-01",
        "ID_CEC-22-7622|ST_2|CODE_15070|SX_M|RISK_3|AGE_26|SES_2|SCO_2|CD4_1|DRUG_1|MET_NA|APP_0|RES_1|REC_0|VEN_0|CL_152|NAT_mex|2022-05-20"
      ],
      "attributes":[
        "BULK"
      ]
    },
    {
      "source":1119,
      "target":1116,
      "directed":false,
      "length":0.00780044,
      "support":0.0,
      "removed":false,
      "sequences":[
        "ID_CEC-19-0409|ST_1|CODE_09003|SX_M|RISK_NA|AGE_27|SES_NA|SCO_NA|CD4_2|DRUG_NA|MET_NA|APP_NA|RES_1|REC_0|VEN_NA|CL_152|NAT_NA|2019-10-01",
        "ID_CEC-22-7774|ST_2|CODE_15039|SX_M|RISK_3|AGE_25|SES_2|SCO_3|CD4_1|DRUG_1|MET_NA|APP_1|RES_1|REC_0|VEN_1|CL_152|NAT_mex|2022-06-01"
      ],
      "attributes":[
        "BULK"
      ]
    },
    {
      "source":1119,
      "target":1117,
      "directed":false,
      "length":0.00885429,
      "support":0.0,
      "removed":false,
      "sequences":[
        "ID_CEC-19-0409|ST_1|CODE_09003|SX_M|RISK_NA|AGE_27|SES_NA|SCO_NA|CD4_2|DRUG_NA|MET_NA|APP_NA|RES_1|REC_0|VEN_NA|CL_152|NAT_NA|2019-10-01",
        "ID_CEC-22-8437|ST_2|CODE_15099|SX_M|RISK_NA|AGE_58|SES_NA|SCO_NA|CD4_1|DRUG_NA|MET_NA|APP_NA|RES_1|REC_0|VEN_NA|CL_152|NAT_NA|2022-08-01"
      ],
      "attributes":[
        "BULK"
      ]
    },
    {
      "source":1119,
      "target":1118,
      "directed":false,
      "length":0.0120843,
      "support":0.0,
      "removed":false,
      "sequences":[
        "ID_CEC-19-0409|ST_1|CODE_09003|SX_M|RISK_NA|AGE_27|SES_NA|SCO_NA|CD4_2|DRUG_NA|MET_NA|APP_NA|RES_1|REC_0|VEN_NA|CL_152|NAT_NA|2019-10-01",
        "ID_CEC-22-9330|ST_2|CODE_15031|SX_M|RISK_3|AGE_20|SES_2|SCO_2|CD4_2|DRUG_1|MET_NA|APP_1|RES_1|REC_0|VEN_1|CL_152|NAT_mex|2022-10-18"
      ],
      "attributes":[
        "BULK"
      ]
    },
    {
      "source":1431,
      "target":1428,
      "directed":false,
      "length":0.0110156,
      "support":0.0,
      "removed":false,
      "sequences":[
        "ID_CEC-19-0412|ST_1|CODE_09015|SX_M|RISK_NA|AGE_19|SES_NA|SCO_NA|CD4_2|DRUG_NA|MET_NA|APP_NA|RES_5|REC_1|VEN_NA|CL_358|NAT_NA|2019-10-02",
        "ID_CEC-21-2581|ST_1|CODE_09007|SX_M|RISK_3|AGE_24|SES_2|SCO_2|CD4_1|DRUG_1|MET_NA|APP_0|RES_5|REC_0|VEN_0|CL_358|NAT_mex|2021-02-05"
      ],
      "attributes":[
        "BULK"
      ]
    },
    {
      "source":1431,
      "target":1429,
      "directed":false,
      "length":0.00423921,
      "support":0.0,
      "removed":false,
      "sequences":[
        "ID_CEC-19-0412|ST_1|CODE_09015|SX_M|RISK_NA|AGE_19|SES_NA|SCO_NA|CD4_2|DRUG_NA|MET_NA|APP_NA|RES_5|REC_1|VEN_NA|CL_358|NAT_NA|2019-10-02",
        "ID_CEC-22-8005|ST_1|CODE_09015|SX_M|RISK_3|AGE_31|SES_1|SCO_2|CD4_3|DRUG_0|MET_1|APP_0|RES_5|REC_0|VEN_0|CL_358|NAT_mex|2022-06-20"
      ],
      "attributes":[
        "BULK"
      ]
    },
    {
      "source":1431,
      "target":1430,
      "directed":false,
      "length":0.013524,
      "support":0.0,
      "removed":false,
      "sequences":[
        "ID_CEC-19-0412|ST_1|CODE_09015|SX_M|RISK_NA|AGE_19|SES_NA|SCO_NA|CD4_2|DRUG_NA|MET_NA|APP_NA|RES_5|REC_1|VEN_NA|CL_358|NAT_NA|2019-10-02",
        "ID_CEC-22-9380|ST_1|CODE_09007|SX_M|RISK_3|AGE_19|SES_1|SCO_2|CD4_2|DRUG_1|MET_NA|APP_1|RES_5|REC_1|VEN_0|CL_358|NAT_mex|2022-10-24"
      ],
      "attributes":[
        "BULK"
      ]
    },
    {
      "source":2444,
      "target":2445,
      "directed":false,
      "length":0.0138826,
      "support":0.0,
      "removed":false,
      "sequences":[
        "ID_CEC-19-0419|ST_1|CODE_09008|SX_M|RISK_3|AGE_22|SES_1|SCO_2|CD4_1|DRUG_0|MET_NA|APP_NA|RES_1|REC_0|VEN_NA|CL_NA|NAT_mex|2019-10-02",
        "ID_CEC-22-7477|ST_1|CODE_09005|SX_M|RISK_3|AGE_24|SES_2|SCO_3|CD4_1|DRUG_1|MET_NA|APP_0|RES_1|REC_0|VEN_0|CL_NA|NAT_mex|2022-05-12"
      ],
      "attributes":[
        "BULK"
      ]
    },
    {
      "source":1434,
      "target":1435,
      "directed":false,
      "length":0.00956867,
      "support":0.0,
      "removed":false,
      "sequences":[
        "ID_CEC-19-0420|ST_2|CODE_15058|SX_M|RISK_3|AGE_23|SES_2|SCO_2|CD4_2|DRUG_1|MET_NA|APP_NA|RES_1|REC_0|VEN_NA|CL_163|NAT_mex|2019-10-02",
        "ID_CEC-20-1525|ST_2|CODE_15030|SX_M|RISK_3|AGE_21|SES_1|SCO_2|CD4_1|DRUG_0|MET_NA|APP_0|RES_1|REC_0|VEN_NA|CL_163|NAT_mex|2020-09-24"
      ],
      "attributes":[
        "BULK"
      ]
    },
    {
      "source":1434,
      "target":1432,
      "directed":false,
      "length":0.0135385,
      "support":0.0,
      "removed":false,
      "sequences":[
        "ID_CEC-19-0420|ST_2|CODE_15058|SX_M|RISK_3|AGE_23|SES_2|SCO_2|CD4_2|DRUG_1|MET_NA|APP_NA|RES_1|REC_0|VEN_NA|CL_163|NAT_mex|2019-10-02",
        "ID_CEC-21-4528|ST_2|CODE_15002|SX_M|RISK_3|AGE_26|SES_2|SCO_2|CD4_2|DRUG_0|MET_NA|APP_1|RES_1|REC_0|VEN_1|CL_NA|NAT_mex|2021-08-10"
      ],
      "attributes":[
        "BULK"
      ]
    },
    {
      "source":1434,
      "target":1433,
      "directed":false,
      "length":0.00994164,
      "support":0.0,
      "removed":false,
      "sequences":[
        "ID_CEC-19-0420|ST_2|CODE_15058|SX_M|RISK_3|AGE_23|SES_2|SCO_2|CD4_2|DRUG_1|MET_NA|APP_NA|RES_1|REC_0|VEN_NA|CL_163|NAT_mex|2019-10-02",
        "ID_CEC-22-8283|ST_2|CODE_15121|SX_M|RISK_3|AGE_33|SES_2|SCO_2|CD4_2|DRUG_1|MET_NA|APP_1|RES_1|REC_0|VEN_0|CL_163|NAT_mex|2022-07-12"
      ],
      "attributes":[
        "BULK"
      ]
    },
    {
      "source":2446,
      "target":2447,
      "directed":false,
      "length":0.0137182,
      "support":0.0,
      "removed":false,
      "sequences":[
        "ID_CEC-19-0422|ST_2|CODE_15058|SX_M|RISK_3|AGE_24|SES_NA|SCO_1|CD4_1|DRUG_NA|MET_NA|APP_NA|RES_1|REC_0|VEN_NA|CL_720|NAT_mex|2019-10-02",
        "ID_CEC-21-4492|ST_2|CODE_15058|SX_M|RISK_3|AGE_23|SES_1|SCO_2|CD4_1|DRUG_0|MET_NA|APP_0|RES_1|REC_0|VEN_0|CL_720|NAT_mex|2021-08-06"
      ],
      "attributes":[
        "BULK"
      ]
    },
    {
      "source":2448,
      "target":2449,
      "directed":false,
      "length":0.00495204,
      "support":0.0,
      "removed":false,
      "sequences":[
        "ID_CEC-19-0427|ST_2|CODE_15033|SX_M|RISK_NA|AGE_25|SES_NA|SCO_NA|CD4_2|DRUG_NA|MET_NA|APP_NA|RES_2|REC_0|VEN_NA|CL_721|NAT_NA|2019-10-02",
        "ID_CEC-21-5652|ST_1|CODE_09015|SX_M|RISK_3|AGE_29|SES_2|SCO_2|CD4_2|DRUG_1|MET_NA|APP_0|RES_2|REC_1|VEN_0|CL_721|NAT_mex|2021-11-23"
      ],
      "attributes":[
        "BULK"
      ]
    },
    {
      "source":978,
      "target":975,
      "directed":false,
      "length":0.00388069,
      "support":0.0,
      "removed":false,
      "sequences":[
        "ID_CEC-19-0430|ST_2|CODE_15033|SX_M|RISK_NA|AGE_26|SES_NA|SCO_NA|CD4_2|DRUG_NA|MET_NA|APP_NA|RES_2|REC_0|VEN_NA|CL_145|NAT_NA|2019-10-02",
        "ID_CEC-20-1327|ST_1|CODE_07106|SX_M|RISK_NA|AGE_19|SES_NA|SCO_NA|CD4_2|DRUG_NA|MET_NA|APP_NA|RES_2|REC_0|VEN_NA|CL_145|NAT_NA|2020-09-01"
      ],
      "attributes":[
        "BULK"
      ]
    },
    {
      "source":978,
      "target":976,
      "directed":false,
      "length":0.00423581,
      "support":0.0,
      "removed":false,
      "sequences":[
        "ID_CEC-19-0430|ST_2|CODE_15033|SX_M|RISK_NA|AGE_26|SES_NA|SCO_NA|CD4_2|DRUG_NA|MET_NA|APP_NA|RES_2|REC_0|VEN_NA|CL_145|NAT_NA|2019-10-02",
        "ID_CEC-20-1396|ST_1|CODE_09007|SX_M|RISK_3|AGE_18|SES_2|SCO_2|CD4_2|DRUG_1|MET_NA|APP_1|RES_2|REC_0|VEN_1|CL_145|NAT_mex|2020-09-09"
      ],
      "attributes":[
        "BULK"
      ]
    },
    {
      "source":978,
      "target":977,
      "directed":false,
      "length":0.00388069,
      "support":0.0,
      "removed":false,
      "sequences":[
        "ID_CEC-19-0430|ST_2|CODE_15033|SX_M|RISK_NA|AGE_26|SES_NA|SCO_NA|CD4_2|DRUG_NA|MET_NA|APP_NA|RES_2|REC_0|VEN_NA|CL_145|NAT_NA|2019-10-02",
        "ID_CEC-20-1459|ST_1|CODE_09003|SX_M|RISK_3|AGE_20|SES_2|SCO_2|CD4_1|DRUG_0|MET_NA|APP_1|RES_2|REC_0|VEN_1|CL_145|NAT_mex|2020-09-17"
      ],
      "attributes":[
        "BULK"
      ]
    },
    {
      "source":978,
      "target":973,
      "directed":false,
      "length":0.00388069,
      "support":0.0,
      "removed":false,
      "sequences":[
        "ID_CEC-19-0430|ST_2|CODE_15033|SX_M|RISK_NA|AGE_26|SES_NA|SCO_NA|CD4_2|DRUG_NA|MET_NA|APP_NA|RES_2|REC_0|VEN_NA|CL_145|NAT_NA|2019-10-02",
        "ID_CEC-21-2996|ST_1|CODE_09007|SX_FT|RISK_4|AGE_26|SES_2|SCO_2|CD4_2|DRUG_0|MET_NA|APP_NA|RES_2|REC_0|VEN_NA|CL_145|NAT_mex|2021-03-18"
      ],
      "attributes":[
        "BULK"
      ]
    },
    {
      "source":2450,
      "target":2451,
      "directed":false,
      "length":0.00887114,
      "support":0.0,
      "removed":false,
      "sequences":[
        "ID_CEC-19-0432|ST_1|CODE_09007|SX_M|RISK_NA|AGE_35|SES_NA|SCO_NA|CD4_2|DRUG_NA|MET_NA|APP_NA|RES_1|REC_0|VEN_NA|CL_378|NAT_NA|2019-10-02",
        "ID_CEC-22-9205|ST_1|CODE_09003|SX_M|RISK_NA|AGE_28|SES_NA|SCO_NA|CD4_1|DRUG_NA|MET_NA|APP_NA|RES_1|REC_0|VEN_NA|CL_378|NAT_NA|2022-10-04"
      ],
      "attributes":[
        "BULK"
      ]
    },
    {
      "source":384,
      "target":381,
      "directed":false,
      "length":0.00957779,
      "support":0.0,
      "removed":false,
      "sequences":[
        "ID_CEC-19-0433|ST_1|CODE_09013|SX_M|RISK_NA|AGE_34|SES_NA|SCO_NA|CD4_2|DRUG_NA|MET_NA|APP_NA|RES_1|REC_0|VEN_NA|CL_27|NAT_NA|2019-10-02",
        "ID_CEC-20-1126|ST_1|CODE_09007|SX_M|RISK_3|AGE_21|SES_2|SCO_2|CD4_1|DRUG_1|MET_NA|APP_0|RES_1|REC_0|VEN_1|CL_27|NAT_mex|2020-08-12"
      ],
      "attributes":[
        "BULK"
      ]
    },
    {
      "source":384,
      "target":372,
      "directed":false,
      "length":0.000351832,
      "support":0.0,
      "removed":false,
      "sequences":[
        "ID_CEC-19-0433|ST_1|CODE_09013|SX_M|RISK_NA|AGE_34|SES_NA|SCO_NA|CD4_2|DRUG_NA|MET_NA|APP_NA|RES_1|REC_0|VEN_NA|CL_27|NAT_NA|2019-10-02",
        "ID_CEC-21-2572|ST_1|CODE_09013|SX_M|RISK_3|AGE_32|SES_2|SCO_3|CD4_1|DRUG_1|MET_NA|APP_1|RES_1|REC_0|VEN_0|CL_27|NAT_mex|2021-02-08"
      ],
      "attributes":[
        "BULK"
      ]
    },
    {
      "source":384,
      "target":375,
      "directed":false,
      "length":0.00742921,
      "support":0.0,
      "removed":false,
      "sequences":[
        "ID_CEC-19-0433|ST_1|CODE_09013|SX_M|RISK_NA|AGE_34|SES_NA|SCO_NA|CD4_2|DRUG_NA|MET_NA|APP_NA|RES_1|REC_0|VEN_NA|CL_27|NAT_NA|2019-10-02",
        "ID_CEC-21-4179|ST_1|CODE_09007|SX_M|RISK_3|AGE_24|SES_1|SCO_2|CD4_1|DRUG_0|MET_NA|APP_1|RES_1|REC_0|VEN_0|CL_27|NAT_mex|2021-07-02"
      ],
      "attributes":[
        "BULK"
      ]
    },
    {
      "source":384,
      "target":376,
      "directed":false,
      "length":0.0131619,
      "support":0.0,
      "removed":false,
      "sequences":[
        "ID_CEC-19-0433|ST_1|CODE_09013|SX_M|RISK_NA|AGE_34|SES_NA|SCO_NA|CD4_2|DRUG_NA|MET_NA|APP_NA|RES_1|REC_0|VEN_NA|CL_27|NAT_NA|2019-10-02",
        "ID_CEC-21-4216|ST_1|CODE_09007|SX_M|RISK_3|AGE_23|SES_1|SCO_2|CD4_2|DRUG_NA|MET_NA|APP_1|RES_5|REC_0|VEN_NA|CL_27|NAT_mex|2021-07-05"
      ],
      "attributes":[
        "BULK"
      ]
    },
    {
      "source":384,
      "target":379,
      "directed":false,
      "length":0.0131619,
      "support":0.0,
      "removed":false,
      "sequences":[
        "ID_CEC-19-0433|ST_1|CODE_09013|SX_M|RISK_NA|AGE_34|SES_NA|SCO_NA|CD4_2|DRUG_NA|MET_NA|APP_NA|RES_1|REC_0|VEN_NA|CL_27|NAT_NA|2019-10-02",
        "ID_CEC-22-6682|ST_1|CODE_09007|SX_F|RISK_4|AGE_18|SES_1|SCO_2|CD4_2|DRUG_0|MET_NA|APP_NA|RES_5|REC_0|VEN_NA|CL_27|NAT_mex|2022-03-04"
      ],
      "attributes":[
        "BULK"
      ]
    },
    {
      "source":840,
      "target":839,
      "directed":false,
      "length":0.00495141,
      "support":0.0,
      "removed":false,
      "sequences":[
        "ID_CEC-19-0441|ST_2|CODE_15122|SX_M|RISK_3|AGE_27|SES_2|SCO_2|CD4_2|DRUG_0|MET_NA|APP_NA|RES_1|REC_0|VEN_NA|CL_74|NAT_mex|2019-10-02",
        "ID_CEC-20-1915|ST_1|CODE_09011|SX_M|RISK_3|AGE_23|SES_2|SCO_3|CD4_2|DRUG_1|MET_NA|APP_0|RES_1|REC_1|VEN_0|CL_74|NAT_mex|2020-11-03"
      ],
      "attributes":[
        "BULK"
      ]
    },
    {
      "source":840,
      "target":834,
      "directed":false,
      "length":0.00779657,
      "support":0.0,
      "removed":false,
      "sequences":[
        "ID_CEC-19-0441|ST_2|CODE_15122|SX_M|RISK_3|AGE_27|SES_2|SCO_2|CD4_2|DRUG_0|MET_NA|APP_NA|RES_1|REC_0|VEN_NA|CL_74|NAT_mex|2019-10-02",
        "ID_CEC-20-2239|ST_1|CODE_09007|SX_M|RISK_3|AGE_22|SES_1|SCO_2|CD4_3|DRUG_NA|MET_NA|APP_NA|RES_1|REC_0|VEN_0|CL_74|NAT_mex|2020-12-08"
      ],
      "attributes":[
        "BULK"
      ]
    },
    {
      "source":840,
      "target":835,
      "directed":false,
      "length":0.0077881,
      "support":0.0,
      "removed":false,
      "sequences":[
        "ID_CEC-19-0441|ST_2|CODE_15122|SX_M|RISK_3|AGE_27|SES_2|SCO_2|CD4_2|DRUG_0|MET_NA|APP_NA|RES_1|REC_0|VEN_NA|CL_74|NAT_mex|2019-10-02",
        "ID_CEC-21-2710|ST_1|CODE_09007|SX_M|RISK_3|AGE_18|SES_2|SCO_2|CD4_3|DRUG_0|MET_NA|APP_1|RES_1|REC_0|VEN_1|CL_74|NAT_mex|2021-02-17"
      ],
      "attributes":[
        "BULK"
      ]
    },
    {
      "source":840,
      "target":836,
      "directed":false,
      "length":0.00921712,
      "support":0.0,
      "removed":false,
      "sequences":[
        "ID_CEC-19-0441|ST_2|CODE_15122|SX_M|RISK_3|AGE_27|SES_2|SCO_2|CD4_2|DRUG_0|MET_NA|APP_NA|RES_1|REC_0|VEN_NA|CL_74|NAT_mex|2019-10-02",
        "ID_CEC-21-5909|ST_2|CODE_15029|SX_M|RISK_3|AGE_31|SES_2|SCO_2|CD4_1|DRUG_1|MET_NA|APP_1|RES_1|REC_0|VEN_0|CL_74|NAT_mex|2021-12-13"
      ],
      "attributes":[
        "BULK"
      ]
    },
    {
      "source":840,
      "target":837,
      "directed":false,
      "length":0.00854727,
      "support":0.0,
      "removed":false,
      "sequences":[
        "ID_CEC-19-0441|ST_2|CODE_15122|SX_M|RISK_3|AGE_27|SES_2|SCO_2|CD4_2|DRUG_0|MET_NA|APP_NA|RES_1|REC_0|VEN_NA|CL_74|NAT_mex|2019-10-02",
        "ID_CEC-22-6487|ST_1|CODE_09007|SX_M|RISK_3|AGE_25|SES_2|SCO_2|CD4_3|DRUG_0|MET_NA|APP_1|RES_1|REC_0|VEN_0|CL_NA|NAT_mex|2022-02-16"
      ],
      "attributes":[
        "BULK"
      ]
    },
    {
      "source":840,
      "target":838,
      "directed":false,
      "length":0.00530328,
      "support":0.0,
      "removed":false,
      "sequences":[
        "ID_CEC-19-0441|ST_2|CODE_15122|SX_M|RISK_3|AGE_27|SES_2|SCO_2|CD4_2|DRUG_0|MET_NA|APP_NA|RES_1|REC_0|VEN_NA|CL_74|NAT_mex|2019-10-02",
        "ID_CEC-22-8211|ST_1|CODE_09007|SX_M|RISK_3|AGE_41|SES_2|SCO_2|CD4_2|DRUG_1|MET_NA|APP_0|RES_1|REC_0|VEN_0|CL_74|NAT_mex|2022-07-06"
      ],
      "attributes":[
        "BULK"
      ]
    },
    {
      "source":1887,
      "target":1885,
      "directed":false,
      "length":0.00922649,
      "support":0.0,
      "removed":false,
      "sequences":[
        "ID_CEC-19-0443|ST_2|CODE_15104|SX_M|RISK_NA|AGE_22|SES_NA|SCO_NA|CD4_2|DRUG_NA|MET_NA|APP_NA|RES_1|REC_1|VEN_NA|CL_296|NAT_NA|2019-10-03",
        "ID_CEC-20-1222|ST_1|CODE_09015|SX_M|RISK_3|AGE_24|SES_2|SCO_3|CD4_2|DRUG_0|MET_NA|APP_0|RES_1|REC_0|VEN_0|CL_296|NAT_mex|2020-08-20"
      ],
      "attributes":[
        "BULK"
      ]
    },
    {
      "source":1887,
      "target":1886,
      "directed":false,
      "length":0.0117334,
      "support":0.0,
      "removed":false,
      "sequences":[
        "ID_CEC-19-0443|ST_2|CODE_15104|SX_M|RISK_NA|AGE_22|SES_NA|SCO_NA|CD4_2|DRUG_NA|MET_NA|APP_NA|RES_1|REC_1|VEN_NA|CL_296|NAT_NA|2019-10-03",
        "ID_CEC-21-3989|ST_1|CODE_09003|SX_M|RISK_3|AGE_28|SES_1|SCO_3|CD4_1|DRUG_0|MET_NA|APP_1|RES_1|REC_0|VEN_0|CL_NA|NAT_mex|2021-06-15"
      ],
      "attributes":[
        "BULK"
      ]
    },
    {
      "source":2453,
      "target":2452,
      "directed":false,
      "length":0.00424348,
      "support":0.0,
      "removed":false,
      "sequences":[
        "ID_CEC-19-0445|ST_1|CODE_09005|SX_M|RISK_NA|AGE_25|SES_NA|SCO_NA|CD4_1|DRUG_NA|MET_NA|APP_NA|RES_2|REC_0|VEN_NA|CL_722|NAT_NA|2019-10-03",
        "ID_CEC-21-3899|ST_1|CODE_09005|SX_M|RISK_3|AGE_25|SES_2|SCO_2|CD4_1|DRUG_0|MET_NA|APP_0|RES_2|REC_0|VEN_0|CL_722|NAT_mex|2021-06-07"
      ],
      "attributes":[
        "BULK"
      ]
    },
    {
      "source":2455,
      "target":2454,
      "directed":false,
      "length":0.0128051,
      "support":0.0,
      "removed":false,
      "sequences":[
        "ID_CEC-19-0446|ST_1|CODE_09015|SX_M|RISK_NA|AGE_54|SES_NA|SCO_NA|CD4_1|DRUG_NA|MET_NA|APP_NA|RES_1|REC_0|VEN_NA|CL_167|NAT_NA|2019-10-03",
        "ID_CEC-20-1098|ST_1|CODE_09015|SX_M|RISK_NA|AGE_31|SES_NA|SCO_NA|CD4_1|DRUG_NA|MET_NA|APP_NA|RES_1|REC_0|VEN_NA|CL_167|NAT_NA|2020-08-07"
      ],
      "attributes":[
        "BULK"
      ]
    },
    {
      "source":1890,
      "target":1888,
      "directed":false,
      "length":0.00317797,
      "support":0.0,
      "removed":false,
      "sequences":[
        "ID_CEC-19-0447|ST_2|CODE_15039|SX_M|RISK_NA|AGE_41|SES_NA|SCO_NA|CD4_2|DRUG_NA|MET_NA|APP_NA|RES_1|REC_0|VEN_NA|CL_180|NAT_NA|2019-10-04",
        "ID_CEC-20-1798|ST_1|CODE_09010|SX_M|RISK_3|AGE_31|SES_2|SCO_3|CD4_1|DRUG_0|MET_NA|APP_0|RES_1|REC_0|VEN_0|CL_180|NAT_mex|2020-10-22"
      ],
      "attributes":[
        "BULK"
      ]
    },
    {
      "source":1890,
      "target":1889,
      "directed":false,
      "length":0.0106748,
      "support":0.0,
      "removed":false,
      "sequences":[
        "ID_CEC-19-0447|ST_2|CODE_15039|SX_M|RISK_NA|AGE_41|SES_NA|SCO_NA|CD4_2|DRUG_NA|MET_NA|APP_NA|RES_1|REC_0|VEN_NA|CL_180|NAT_NA|2019-10-04",
        "ID_CEC-22-5984|ST_2|CODE_15109|SX_M|RISK_NA|AGE_43|SES_NA|SCO_NA|CD4_1|DRUG_NA|MET_NA|APP_NA|RES_1|REC_0|VEN_NA|CL_180|NAT_NA|2022-01-04"
      ],
      "attributes":[
        "BULK"
      ]
    },
    {
      "source":1893,
      "target":1891,
      "directed":false,
      "length":0.00105898,
      "support":0.0,
      "removed":false,
      "sequences":[
        "ID_CEC-19-0450|ST_2|CODE_15081|SX_M|RISK_NA|AGE_25|SES_NA|SCO_NA|CD4_2|DRUG_NA|MET_NA|APP_NA|RES_1|REC_0|VEN_NA|CL_135|NAT_NA|2019-10-04",
        "ID_CEC-19-0686|ST_2|CODE_15081|SX_M|RISK_NA|AGE_19|SES_NA|SCO_NA|CD4_2|DRUG_NA|MET_NA|APP_NA|RES_1|REC_1|VEN_NA|CL_135|NAT_NA|2019-10-30"
      ],
      "attributes":[
        "BULK"
      ]
    },
    {
      "source":1893,
      "target":1892,
      "directed":false,
      "length":0.00638811,
      "support":0.0,
      "removed":false,
      "sequences":[
        "ID_CEC-19-0450|ST_2|CODE_15081|SX_M|RISK_NA|AGE_25|SES_NA|SCO_NA|CD4_2|DRUG_NA|MET_NA|APP_NA|RES_1|REC_0|VEN_NA|CL_135|NAT_NA|2019-10-04",
        "ID_CEC-21-5051|ST_2|CODE_15081|SX_M|RISK_3|AGE_26|SES_2|SCO_3|CD4_2|DRUG_0|MET_NA|APP_1|RES_1|REC_0|VEN_0|CL_135|NAT_mex|2021-09-30"
      ],
      "attributes":[
        "BULK"
      ]
    },
    {
      "source":734,
      "target":728,
      "directed":false,
      "length":0.0131629,
      "support":0.0,
      "removed":false,
      "sequences":[
        "ID_CEC-19-0451|ST_1|CODE_09003|SX_M|RISK_NA|AGE_22|SES_NA|SCO_NA|CD4_2|DRUG_NA|MET_NA|APP_NA|RES_1|REC_0|VEN_NA|CL_58|NAT_NA|2019-10-04",
        "ID_CEC-19-0597|ST_1|CODE_09003|SX_M|RISK_NA|AGE_27|SES_NA|SCO_NA|CD4_2|DRUG_NA|MET_NA|APP_NA|RES_1|REC_0|VEN_NA|CL_58|NAT_NA|2019-10-18"
      ],
      "attributes":[
        "BULK"
      ]
    },
    {
      "source":734,
      "target":729,
      "directed":false,
      "length":0.0131576,
      "support":0.0,
      "removed":false,
      "sequences":[
        "ID_CEC-19-0451|ST_1|CODE_09003|SX_M|RISK_NA|AGE_22|SES_NA|SCO_NA|CD4_2|DRUG_NA|MET_NA|APP_NA|RES_1|REC_0|VEN_NA|CL_58|NAT_NA|2019-10-04",
        "ID_CEC-20-1533|ST_1|CODE_09003|SX_M|RISK_3|AGE_26|SES_2|SCO_2|CD4_1|DRUG_0|MET_NA|APP_1|RES_1|REC_0|VEN_1|CL_58|NAT_mex|2020-09-25"
      ],
      "attributes":[
        "BULK"
      ]
    },
    {
      "source":109,
      "target":87,
      "directed":false,
      "length":0.012817,
      "support":0.0,
      "removed":false,
      "sequences":[
        "ID_CEC-19-0452|ST_1|CODE_09014|SX_M|RISK_NA|AGE_21|SES_NA|SCO_NA|CD4_2|DRUG_NA|MET_NA|APP_NA|RES_1|REC_1|VEN_NA|CL_16|NAT_NA|2019-10-04",
        "ID_CEC-19-0586|ST_1|CODE_09006|SX_M|RISK_NA|AGE_20|SES_NA|SCO_NA|CD4_3|DRUG_NA|MET_NA|APP_NA|RES_1|REC_0|VEN_NA|CL_16|NAT_NA|2019-10-16"
      ],
      "attributes":[
        "BULK"
      ]
    },
    {
      "source":109,
      "target":88,
      "directed":false,
      "length":0.012096,
      "support":0.0,
      "removed":false,
      "sequences":[
        "ID_CEC-19-0452|ST_1|CODE_09014|SX_M|RISK_NA|AGE_21|SES_NA|SCO_NA|CD4_2|DRUG_NA|MET_NA|APP_NA|RES_1|REC_1|VEN_NA|CL_16|NAT_NA|2019-10-04",
        "ID_CEC-21-2320|ST_2|CODE_15081|SX_M|RISK_3|AGE_19|SES_2|SCO_2|CD4_1|DRUG_0|MET_NA|APP_0|RES_1|REC_0|VEN_0|CL_16|NAT_mex|2021-01-08"
      ],
      "attributes":[
        "BULK"
      ]
    },
    {
      "source":109,
      "target":89,
      "directed":false,
      "length":0.000703787,
      "support":0.0,
      "removed":false,
      "sequences":[
        "ID_CEC-19-0452|ST_1|CODE_09014|SX_M|RISK_NA|AGE_21|SES_NA|SCO_NA|CD4_2|DRUG_NA|MET_NA|APP_NA|RES_1|REC_1|VEN_NA|CL_16|NAT_NA|2019-10-04",
        "ID_CEC-21-2486|ST_1|CODE_09010|SX_M|RISK_3|AGE_51|SES_2|SCO_3|CD4_1|DRUG_1|MET_NA|APP_1|RES_1|REC_0|VEN_0|CL_16|NAT_mex|2021-01-27"
      ],
      "attributes":[
        "BULK"
      ]
    },
    {
      "source":109,
      "target":90,
      "directed":false,
      "length":0.0117282,
      "support":0.0,
      "removed":false,
      "sequences":[
        "ID_CEC-19-0452|ST_1|CODE_09014|SX_M|RISK_NA|AGE_21|SES_NA|SCO_NA|CD4_2|DRUG_NA|MET_NA|APP_NA|RES_1|REC_1|VEN_NA|CL_16|NAT_NA|2019-10-04",
        "ID_CEC-21-2499|ST_1|CODE_09012|SX_M|RISK_3|AGE_25|SES_2|SCO_2|CD4_1|DRUG_1|MET_NA|APP_1|RES_1|REC_0|VEN_0|CL_16|NAT_mex|2021-01-28"
      ],
      "attributes":[
        "BULK"
      ]
    },
    {
      "source":109,
      "target":92,
      "directed":false,
      "length":0.00352824,
      "support":0.0,
      "removed":false,
      "sequences":[
        "ID_CEC-19-0452|ST_1|CODE_09014|SX_M|RISK_NA|AGE_21|SES_NA|SCO_NA|CD4_2|DRUG_NA|MET_NA|APP_NA|RES_1|REC_1|VEN_NA|CL_16|NAT_NA|2019-10-04",
        "ID_CEC-21-2839|ST_1|CODE_09015|SX_M|RISK_3|AGE_31|SES_1|SCO_3|CD4_1|DRUG_0|MET_NA|APP_0|RES_1|REC_0|VEN_0|CL_16|NAT_mex|2021-03-03"
      ],
      "attributes":[
        "BULK"
      ]
    },
    {
      "source":109,
      "target":93,
      "directed":false,
      "length":0.0117295,
      "support":0.0,
      "removed":false,
      "sequences":[
        "ID_CEC-19-0452|ST_1|CODE_09014|SX_M|RISK_NA|AGE_21|SES_NA|SCO_NA|CD4_2|DRUG_NA|MET_NA|APP_NA|RES_1|REC_1|VEN_NA|CL_16|NAT_NA|2019-10-04",
        "ID_CEC-21-3046|ST_1|CODE_09007|SX_M|RISK_3|AGE_29|SES_1|SCO_2|CD4_2|DRUG_1|MET_NA|APP_1|RES_1|REC_0|VEN_1|CL_16|NAT_mex|2021-03-23"
      ],
      "attributes":[
        "BULK"
      ]
    },
    {
      "source":109,
      "target":97,
      "directed":false,
      "length":0.00459091,
      "support":0.0,
      "removed":false,
      "sequences":[
        "ID_CEC-19-0452|ST_1|CODE_09014|SX_M|RISK_NA|AGE_21|SES_NA|SCO_NA|CD4_2|DRUG_NA|MET_NA|APP_NA|RES_1|REC_1|VEN_NA|CL_16|NAT_NA|2019-10-04",
        "ID_CEC-21-4952|ST_1|CODE_09007|SX_M|RISK_3|AGE_19|SES_2|SCO_2|CD4_2|DRUG_1|MET_NA|APP_1|RES_1|REC_0|VEN_0|CL_16|NAT_mex|2021-09-14"
      ],
      "attributes":[
        "BULK"
      ]
    },
    {
      "source":109,
      "target":99,
      "directed":false,
      "length":0.00743461,
      "support":0.0,
      "removed":false,
      "sequences":[
        "ID_CEC-19-0452|ST_1|CODE_09014|SX_M|RISK_NA|AGE_21|SES_NA|SCO_NA|CD4_2|DRUG_NA|MET_NA|APP_NA|RES_1|REC_1|VEN_NA|CL_16|NAT_NA|2019-10-04",
        "ID_CEC-21-5862|ST_1|CODE_09011|SX_M|RISK_3|AGE_26|SES_2|SCO_2|CD4_2|DRUG_1|MET_NA|APP_1|RES_1|REC_0|VEN_1|CL_16|NAT_mex|2021-12-08"
      ],
      "attributes":[
        "BULK"
      ]
    },
    {
      "source":109,
      "target":100,
      "directed":false,
      "length":0.00246695,
      "support":0.0,
      "removed":false,
      "sequences":[
        "ID_CEC-19-0452|ST_1|CODE_09014|SX_M|RISK_NA|AGE_21|SES_NA|SCO_NA|CD4_2|DRUG_NA|MET_NA|APP_NA|RES_1|REC_1|VEN_NA|CL_16|NAT_NA|2019-10-04",
        "ID_CEC-22-5945|ST_1|CODE_09005|SX_M|RISK_3|AGE_59|SES_1|SCO_3|CD4_1|DRUG_0|MET_NA|APP_0|RES_1|REC_0|VEN_1|CL_16|NAT_mex|2022-01-03"
      ],
      "attributes":[
        "BULK"
      ]
    },
    {
      "source":109,
      "target":101,
      "directed":false,
      "length":0.0124536,
      "support":0.0,
      "removed":false,
      "sequences":[
        "ID_CEC-19-0452|ST_1|CODE_09014|SX_M|RISK_NA|AGE_21|SES_NA|SCO_NA|CD4_2|DRUG_NA|MET_NA|APP_NA|RES_1|REC_1|VEN_NA|CL_16|NAT_NA|2019-10-04",
        "ID_CEC-22-6272|ST_1|CODE_09005|SX_M|RISK_3|AGE_28|SES_1|SCO_3|CD4_2|DRUG_1|MET_NA|APP_0|RES_1|REC_0|VEN_0|CL_16|NAT_mex|2022-01-27"
      ],
      "attributes":[
        "BULK"
      ]
    },
    {
      "source":109,
      "target":105,
      "directed":false,
      "length":0.0110199,
      "support":0.0,
      "removed":false,
      "sequences":[
        "ID_CEC-19-0452|ST_1|CODE_09014|SX_M|RISK_NA|AGE_21|SES_NA|SCO_NA|CD4_2|DRUG_NA|MET_NA|APP_NA|RES_1|REC_1|VEN_NA|CL_16|NAT_NA|2019-10-04",
        "ID_CEC-22-8949|ST_1|CODE_07106|SX_M|RISK_3|AGE_19|SES_2|SCO_2|CD4_2|DRUG_1|MET_NA|APP_1|RES_1|REC_0|VEN_0|CL_16|NAT_mex|2022-09-12"
      ],
      "attributes":[
        "BULK"
      ]
    },
    {
      "source":109,
      "target":106,
      "directed":false,
      "length":0.0131677,
      "support":0.0,
      "removed":false,
      "sequences":[
        "ID_CEC-19-0452|ST_1|CODE_09014|SX_M|RISK_NA|AGE_21|SES_NA|SCO_NA|CD4_2|DRUG_NA|MET_NA|APP_NA|RES_1|REC_1|VEN_NA|CL_16|NAT_NA|2019-10-04",
        "ID_CEC-22-9289|ST_1|CODE_09005|SX_M|RISK_NA|AGE_22|SES_NA|SCO_NA|CD4_2|DRUG_NA|MET_NA|APP_NA|RES_1|REC_0|VEN_NA|CL_16|NAT_NA|2022-10-13"
      ],
      "attributes":[
        "BULK"
      ]
    },
    {
      "source":2456,
      "target":2457,
      "directed":false,
      "length":0.00565162,
      "support":0.0,
      "removed":false,
      "sequences":[
        "ID_CEC-19-0456|ST_1|CODE_09015|SX_M|RISK_NA|AGE_51|SES_NA|SCO_NA|CD4_2|DRUG_NA|MET_NA|APP_NA|RES_1|REC_0|VEN_NA|CL_139|NAT_NA|2019-10-04",
        "ID_CEC-19-0611|ST_1|CODE_09015|SX_M|RISK_2|AGE_25|SES_2|SCO_2|CD4_3|DRUG_0|MET_NA|APP_0|RES_1|REC_0|VEN_0|CL_139|NAT_mex|2019-10-18"
      ],
      "attributes":[
        "BULK"
      ]
    },
    {
      "source":2459,
      "target":2458,
      "directed":false,
      "length":0.00887703,
      "support":0.0,
      "removed":false,
      "sequences":[
        "ID_CEC-19-0457|ST_1|CODE_09013|SX_M|RISK_NA|AGE_19|SES_NA|SCO_NA|CD4_1|DRUG_NA|MET_NA|APP_NA|RES_1|REC_0|VEN_NA|CL_723|NAT_NA|2019-10-04",
        "ID_CEC-21-2333|ST_1|CODE_09012|SX_M|RISK_3|AGE_26|SES_2|SCO_2|CD4_2|DRUG_1|MET_1|APP_1|RES_1|REC_0|VEN_NA|CL_723|NAT_mex|2021-01-11"
      ],
      "attributes":[
        "BULK"
      ]
    },
    {
      "source":2460,
      "target":2461,
      "directed":false,
      "length":0.00779244,
      "support":0.0,
      "removed":false,
      "sequences":[
        "ID_CEC-19-0458|ST_1|CODE_09012|SX_M|RISK_3|AGE_18|SES_2|SCO_2|CD4_1|DRUG_0|MET_NA|APP_NA|RES_1|REC_0|VEN_NA|CL_243|NAT_mex|2019-10-07",
        "ID_CEC-19-0698|ST_1|CODE_09005|SX_M|RISK_NA|AGE_31|SES_NA|SCO_NA|CD4_2|DRUG_NA|MET_NA|APP_NA|RES_1|REC_0|VEN_NA|CL_243|NAT_NA|2019-10-30"
      ],
      "attributes":[
        "BULK"
      ]
    },
    {
      "source":55,
      "target":59,
      "directed":false,
      "length":0.00459264,
      "support":0.0,
      "removed":false,
      "sequences":[
        "ID_CEC-19-0466|ST_1|CODE_09013|SX_M|RISK_NA|AGE_31|SES_NA|SCO_NA|CD4_2|DRUG_NA|MET_NA|APP_NA|RES_2|REC_1|VEN_NA|CL_10|NAT_NA|2019-10-07",
        "ID_CEC-19-0820|ST_1|CODE_09005|SX_M|RISK_NA|AGE_23|SES_NA|SCO_NA|CD4_2|DRUG_NA|MET_NA|APP_NA|RES_1|REC_0|VEN_NA|CL_10|NAT_NA|2019-11-14"
      ],
      "attributes":[
        "BULK"
      ]
    },
    {
      "source":55,
      "target":62,
      "directed":false,
      "length":0.0136191,
      "support":0.0,
      "removed":false,
      "sequences":[
        "ID_CEC-19-0466|ST_1|CODE_09013|SX_M|RISK_NA|AGE_31|SES_NA|SCO_NA|CD4_2|DRUG_NA|MET_NA|APP_NA|RES_2|REC_1|VEN_NA|CL_10|NAT_NA|2019-10-07",
        "ID_CEC-19-1039|ST_1|CODE_09003|SX_M|RISK_NA|AGE_30|SES_NA|SCO_NA|CD4_1|DRUG_NA|MET_NA|APP_NA|RES_1|REC_0|VEN_NA|CL_10|NAT_NA|2019-12-11"
      ],
      "attributes":[
        "BULK"
      ]
    },
    {
      "source":55,
      "target":49,
      "directed":false,
      "length":0.0129823,
      "support":0.0,
      "removed":false,
      "sequences":[
        "ID_CEC-19-0466|ST_1|CODE_09013|SX_M|RISK_NA|AGE_31|SES_NA|SCO_NA|CD4_2|DRUG_NA|MET_NA|APP_NA|RES_2|REC_1|VEN_NA|CL_10|NAT_NA|2019-10-07",
        "ID_CEC-20-1199|ST_1|CODE_09003|SX_M|RISK_NA|AGE_25|SES_NA|SCO_NA|CD4_1|DRUG_NA|MET_NA|APP_NA|RES_1|REC_0|VEN_NA|CL_10|NAT_NA|2020-08-19"
      ],
      "attributes":[
        "BULK"
      ]
    },
    {
      "source":55,
      "target":50,
      "directed":false,
      "length":0.0120959,
      "support":0.0,
      "removed":false,
      "sequences":[
        "ID_CEC-19-0466|ST_1|CODE_09013|SX_M|RISK_NA|AGE_31|SES_NA|SCO_NA|CD4_2|DRUG_NA|MET_NA|APP_NA|RES_2|REC_1|VEN_NA|CL_10|NAT_NA|2019-10-07",
        "ID_CEC-20-1268|ST_2|CODE_15057|SX_M|RISK_3|AGE_25|SES_2|SCO_3|CD4_1|DRUG_0|MET_NA|APP_1|RES_1|REC_0|VEN_0|CL_10|NAT_mex|2020-08-25"
      ],
      "attributes":[
        "BULK"
      ]
    },
    {
      "source":55,
      "target":51,
      "directed":false,
      "length":0.0127191,
      "support":0.0,
      "removed":false,
      "sequences":[
        "ID_CEC-19-0466|ST_1|CODE_09013|SX_M|RISK_NA|AGE_31|SES_NA|SCO_NA|CD4_2|DRUG_NA|MET_NA|APP_NA|RES_2|REC_1|VEN_NA|CL_10|NAT_NA|2019-10-07",
        "ID_CEC-20-1318|ST_1|CODE_09003|SX_M|RISK_3|AGE_22|SES_2|SCO_2|CD4_1|DRUG_0|MET_NA|APP_1|RES_1|REC_0|VEN_0|CL_10|NAT_mex|2020-09-01"
      ],
      "attributes":[
        "BULK"
      ]
    },
    {
      "source":55,
      "target":53,
      "directed":false,
      "length":0.0117386,
      "support":0.0,
      "removed":false,
      "sequences":[
        "ID_CEC-19-0466|ST_1|CODE_09013|SX_M|RISK_NA|AGE_31|SES_NA|SCO_NA|CD4_2|DRUG_NA|MET_NA|APP_NA|RES_2|REC_1|VEN_NA|CL_10|NAT_NA|2019-10-07",
        "ID_CEC-20-2065|ST_2|CODE_15115|SX_M|RISK_3|AGE_25|SES_2|SCO_2|CD4_1|DRUG_0|MET_NA|APP_0|RES_2|REC_0|VEN_0|CL_10|NAT_mex|2020-11-20"
      ],
      "attributes":[
        "BULK"
      ]
    },
    {
      "source":55,
      "target":35,
      "directed":false,
      "length":0.0124646,
      "support":0.0,
      "removed":false,
      "sequences":[
        "ID_CEC-19-0466|ST_1|CODE_09013|SX_M|RISK_NA|AGE_31|SES_NA|SCO_NA|CD4_2|DRUG_NA|MET_NA|APP_NA|RES_2|REC_1|VEN_NA|CL_10|NAT_NA|2019-10-07",
        "ID_CEC-21-2370|ST_1|CODE_09016|SX_M|RISK_3|AGE_39|SES_2|SCO_3|CD4_2|DRUG_1|MET_NA|APP_1|RES_1|REC_0|VEN_1|CL_10|NAT_mex|2021-01-14"
      ],
      "attributes":[
        "BULK"
      ]
    },
    {
      "source":55,
      "target":38,
      "directed":false,
      "length":0.0139018,
      "support":0.0,
      "removed":false,
      "sequences":[
        "ID_CEC-19-0466|ST_1|CODE_09013|SX_M|RISK_NA|AGE_31|SES_NA|SCO_NA|CD4_2|DRUG_NA|MET_NA|APP_NA|RES_2|REC_1|VEN_NA|CL_10|NAT_NA|2019-10-07",
        "ID_CEC-21-3948|ST_1|CODE_09004|SX_M|RISK_3|AGE_22|SES_1|SCO_3|CD4_2|DRUG_0|MET_NA|APP_1|RES_1|REC_0|VEN_0|CL_10|NAT_mex|2021-06-10"
      ],
      "attributes":[
        "BULK"
      ]
    },
    {
      "source":55,
      "target":39,
      "directed":false,
      "length":0.0135402,
      "support":0.0,
      "removed":false,
      "sequences":[
        "ID_CEC-19-0466|ST_1|CODE_09013|SX_M|RISK_NA|AGE_31|SES_NA|SCO_NA|CD4_2|DRUG_NA|MET_NA|APP_NA|RES_2|REC_1|VEN_NA|CL_10|NAT_NA|2019-10-07",
        "ID_CEC-21-4664|ST_1|CODE_09014|SX_M|RISK_3|AGE_46|SES_2|SCO_3|CD4_2|DRUG_0|MET_NA|APP_0|RES_1|REC_0|VEN_NA|CL_10|NAT_mex|2021-08-24"
      ],
      "attributes":[
        "BULK"
      ]
    },
    {
      "source":55,
      "target":41,
      "directed":false,
      "length":0.00994006,
      "support":0.0,
      "removed":false,
      "sequences":[
        "ID_CEC-19-0466|ST_1|CODE_09013|SX_M|RISK_NA|AGE_31|SES_NA|SCO_NA|CD4_2|DRUG_NA|MET_NA|APP_NA|RES_2|REC_1|VEN_NA|CL_10|NAT_NA|2019-10-07",
        "ID_CEC-21-5848|ST_1|CODE_09015|SX_M|RISK_3|AGE_24|SES_2|SCO_2|CD4_3|DRUG_1|MET_NA|APP_0|RES_1|REC_0|VEN_0|CL_10|NAT_mex|2021-12-07"
      ],
      "attributes":[
        "BULK"
      ]
    },
    {
      "source":55,
      "target":45,
      "directed":false,
      "length":0.00958156,
      "support":0.0,
      "removed":false,
      "sequences":[
        "ID_CEC-19-0466|ST_1|CODE_09013|SX_M|RISK_NA|AGE_31|SES_NA|SCO_NA|CD4_2|DRUG_NA|MET_NA|APP_NA|RES_2|REC_1|VEN_NA|CL_10|NAT_NA|2019-10-07",
        "ID_CEC-22-7787|ST_2|CODE_15039|SX_M|RISK_3|AGE_28|SES_1|SCO_2|CD4_2|DRUG_1|MET_NA|APP_1|RES_1|REC_0|VEN_1|CL_10|NAT_mex|2022-06-02"
      ],
      "attributes":[
        "BULK"
      ]
    },
    {
      "source":2462,
      "target":2463,
      "directed":false,
      "length":0.0106476,
      "support":0.0,
      "removed":false,
      "sequences":[
        "ID_CEC-19-0468|ST_1|CODE_07106|SX_M|RISK_NA|AGE_30|SES_NA|SCO_NA|CD4_2|DRUG_NA|MET_NA|APP_NA|RES_1|REC_1|VEN_NA|CL_334|NAT_NA|2019-10-07",
        "ID_CEC-20-2225|ST_1|CODE_09015|SX_M|RISK_3|AGE_27|SES_2|SCO_2|CD4_1|DRUG_1|MET_NA|APP_1|RES_2|REC_0|VEN_0|CL_334|NAT_mex|2020-12-08"
      ],
      "attributes":[
        "BULK"
      ]
    },
    {
      "source":252,
      "target":255,
      "directed":false,
      "length":0.000351951,
      "support":0.0,
      "removed":false,
      "sequences":[
        "ID_CEC-19-0471|ST_1|CODE_09014|SX_M|RISK_NA|AGE_24|SES_NA|SCO_NA|CD4_1|DRUG_NA|MET_NA|APP_NA|RES_1|REC_0|VEN_NA|CL_63|NAT_NA|2019-10-07",
        "ID_CEC-20-0006|ST_1|CODE_09014|SX_M|RISK_NA|AGE_35|SES_NA|SCO_NA|CD4_1|DRUG_NA|MET_NA|APP_NA|RES_1|REC_0|VEN_NA|CL_63|NAT_NA|2020-01-06"
      ],
      "attributes":[
        "BULK"
      ]
    },
    {
      "source":252,
      "target":246,
      "directed":false,
      "length":0.00529699,
      "support":0.0,
      "removed":false,
      "sequences":[
        "ID_CEC-19-0471|ST_1|CODE_09014|SX_M|RISK_NA|AGE_24|SES_NA|SCO_NA|CD4_1|DRUG_NA|MET_NA|APP_NA|RES_1|REC_0|VEN_NA|CL_63|NAT_NA|2019-10-07",
        "ID_CEC-20-1114|ST_1|CODE_09014|SX_M|RISK_3|AGE_30|SES_2|SCO_2|CD4_2|DRUG_0|MET_NA|APP_1|RES_1|REC_0|VEN_0|CL_63|NAT_mex|2020-08-11"
      ],
      "attributes":[
        "BULK"
      ]
    },
    {
      "source":56,
      "target":59,
      "directed":false,
      "length":0.0074381,
      "support":0.0,
      "removed":false,
      "sequences":[
        "ID_CEC-19-0479|ST_1|CODE_09007|SX_M|RISK_3|AGE_26|SES_2|SCO_3|CD4_2|DRUG_0|MET_NA|APP_0|RES_1|REC_0|VEN_0|CL_10|NAT_mex|2019-10-07",
        "ID_CEC-19-0820|ST_1|CODE_09005|SX_M|RISK_NA|AGE_23|SES_NA|SCO_NA|CD4_2|DRUG_NA|MET_NA|APP_NA|RES_1|REC_0|VEN_NA|CL_10|NAT_NA|2019-11-14"
      ],
      "attributes":[
        "BULK"
      ]
    },
    {
      "source":56,
      "target":50,
      "directed":false,
      "length":0.0106495,
      "support":0.0,
      "removed":false,
      "sequences":[
        "ID_CEC-19-0479|ST_1|CODE_09007|SX_M|RISK_3|AGE_26|SES_2|SCO_3|CD4_2|DRUG_0|MET_NA|APP_0|RES_1|REC_0|VEN_0|CL_10|NAT_mex|2019-10-07",
        "ID_CEC-20-1268|ST_2|CODE_15057|SX_M|RISK_3|AGE_25|SES_2|SCO_3|CD4_1|DRUG_0|MET_NA|APP_1|RES_1|REC_0|VEN_0|CL_10|NAT_mex|2020-08-25"
      ],
      "attributes":[
        "BULK"
      ]
    },
    {
      "source":56,
      "target":37,
      "directed":false,
      "length":0.0128161,
      "support":0.0,
      "removed":false,
      "sequences":[
        "ID_CEC-19-0479|ST_1|CODE_09007|SX_M|RISK_3|AGE_26|SES_2|SCO_3|CD4_2|DRUG_0|MET_NA|APP_0|RES_1|REC_0|VEN_0|CL_10|NAT_mex|2019-10-07",
        "ID_CEC-21-2919|ST_2|CODE_15058|SX_M|RISK_3|AGE_25|SES_2|SCO_2|CD4_2|DRUG_1|MET_NA|APP_0|RES_1|REC_0|VEN_1|CL_10|NAT_mex|2021-03-10"
      ],
      "attributes":[
        "BULK"
      ]
    },
    {
      "source":56,
      "target":38,
      "directed":false,
      "length":0.0128123,
      "support":0.0,
      "removed":false,
      "sequences":[
        "ID_CEC-19-0479|ST_1|CODE_09007|SX_M|RISK_3|AGE_26|SES_2|SCO_3|CD4_2|DRUG_0|MET_NA|APP_0|RES_1|REC_0|VEN_0|CL_10|NAT_mex|2019-10-07",
        "ID_CEC-21-3948|ST_1|CODE_09004|SX_M|RISK_3|AGE_22|SES_1|SCO_3|CD4_2|DRUG_0|MET_NA|APP_1|RES_1|REC_0|VEN_0|CL_10|NAT_mex|2021-06-10"
      ],
      "attributes":[
        "BULK"
      ]
    },
    {
      "source":56,
      "target":39,
      "directed":false,
      "length":0.0128082,
      "support":0.0,
      "removed":false,
      "sequences":[
        "ID_CEC-19-0479|ST_1|CODE_09007|SX_M|RISK_3|AGE_26|SES_2|SCO_3|CD4_2|DRUG_0|MET_NA|APP_0|RES_1|REC_0|VEN_0|CL_10|NAT_mex|2019-10-07",
        "ID_CEC-21-4664|ST_1|CODE_09014|SX_M|RISK_3|AGE_46|SES_2|SCO_3|CD4_2|DRUG_0|MET_NA|APP_0|RES_1|REC_0|VEN_NA|CL_10|NAT_mex|2021-08-24"
      ],
      "attributes":[
        "BULK"
      ]
    },
    {
      "source":56,
      "target":41,
      "directed":false,
      "length":0.0110149,
      "support":0.0,
      "removed":false,
      "sequences":[
        "ID_CEC-19-0479|ST_1|CODE_09007|SX_M|RISK_3|AGE_26|SES_2|SCO_3|CD4_2|DRUG_0|MET_NA|APP_0|RES_1|REC_0|VEN_0|CL_10|NAT_mex|2019-10-07",
        "ID_CEC-21-5848|ST_1|CODE_09015|SX_M|RISK_3|AGE_24|SES_2|SCO_2|CD4_3|DRUG_1|MET_NA|APP_0|RES_1|REC_0|VEN_0|CL_10|NAT_mex|2021-12-07"
      ],
      "attributes":[
        "BULK"
      ]
    },
    {
      "source":56,
      "target":42,
      "directed":false,
      "length":0.00745091,
      "support":0.0,
      "removed":false,
      "sequences":[
        "ID_CEC-19-0479|ST_1|CODE_09007|SX_M|RISK_3|AGE_26|SES_2|SCO_3|CD4_2|DRUG_0|MET_NA|APP_0|RES_1|REC_0|VEN_0|CL_10|NAT_mex|2019-10-07",
        "ID_CEC-22-6772|ST_1|CODE_09010|SX_M|RISK_NA|AGE_41|SES_NA|SCO_NA|CD4_1|DRUG_NA|MET_NA|APP_NA|RES_1|REC_0|VEN_NA|CL_1180|NAT_NA|2022-03-11"
      ],
      "attributes":[
        "BULK"
      ]
    },
    {
      "source":56,
      "target":43,
      "directed":false,
      "length":0.0117628,
      "support":0.0,
      "removed":false,
      "sequences":[
        "ID_CEC-19-0479|ST_1|CODE_09007|SX_M|RISK_3|AGE_26|SES_2|SCO_3|CD4_2|DRUG_0|MET_NA|APP_0|RES_1|REC_0|VEN_0|CL_10|NAT_mex|2019-10-07",
        "ID_CEC-22-6843|ST_2|CODE_15033|SX_M|RISK_3|AGE_28|SES_1|SCO_2|CD4_2|DRUG_0|MET_NA|APP_1|RES_1|REC_0|VEN_0|CL_1180|NAT_mex|2022-03-17"
      ],
      "attributes":[
        "BULK"
      ]
    },
    {
      "source":2465,
      "target":2464,
      "directed":false,
      "length":0.0133683,
      "support":0.0,
      "removed":false,
      "sequences":[
        "ID_CEC-19-0482|ST_2|CODE_15039|SX_M|RISK_NA|AGE_34|SES_NA|SCO_NA|CD4_2|DRUG_NA|MET_NA|APP_NA|RES_1|REC_0|VEN_NA|CL_725|NAT_NA|2019-10-08",
        "ID_CEC-21-2818|ST_2|CODE_15013|SX_M|RISK_3|AGE_32|SES_2|SCO_3|CD4_2|DRUG_1|MET_1|APP_1|RES_1|REC_0|VEN_1|CL_725|NAT_mex|2021-03-02"
      ],
      "attributes":[
        "BULK"
      ]
    },
    {
      "source":369,
      "target":370,
      "directed":false,
      "length":0.00779841,
      "support":0.0,
      "removed":false,
      "sequences":[
        "ID_CEC-19-0483|ST_1|CODE_09004|SX_M|RISK_NA|AGE_30|SES_NA|SCO_NA|CD4_3|DRUG_NA|MET_NA|APP_NA|RES_1|REC_0|VEN_NA|CL_122|NAT_NA|2019-10-08",
        "ID_CEC-19-0491|ST_1|CODE_09015|SX_M|RISK_NA|AGE_31|SES_NA|SCO_NA|CD4_3|DRUG_NA|MET_NA|APP_NA|RES_1|REC_0|VEN_NA|CL_122|NAT_NA|2019-10-09"
      ],
      "attributes":[
        "BULK"
      ]
    },
    {
      "source":369,
      "target":371,
      "directed":false,
      "length":0.00708284,
      "support":0.0,
      "removed":false,
      "sequences":[
        "ID_CEC-19-0483|ST_1|CODE_09004|SX_M|RISK_NA|AGE_30|SES_NA|SCO_NA|CD4_3|DRUG_NA|MET_NA|APP_NA|RES_1|REC_0|VEN_NA|CL_122|NAT_NA|2019-10-08",
        "ID_CEC-19-0503|ST_1|CODE_07106|SX_M|RISK_NA|AGE_50|SES_NA|SCO_NA|CD4_2|DRUG_NA|MET_NA|APP_NA|RES_1|REC_0|VEN_NA|CL_122|NAT_NA|2019-10-09"
      ],
      "attributes":[
        "BULK"
      ]
    },
    {
      "source":369,
      "target":359,
      "directed":false,
      "length":0.0010564,
      "support":0.0,
      "removed":false,
      "sequences":[
        "ID_CEC-19-0483|ST_1|CODE_09004|SX_M|RISK_NA|AGE_30|SES_NA|SCO_NA|CD4_3|DRUG_NA|MET_NA|APP_NA|RES_1|REC_0|VEN_NA|CL_122|NAT_NA|2019-10-08",
        "ID_CEC-21-3094|ST_2|CODE_15037|SX_M|RISK_3|AGE_28|SES_2|SCO_3|CD4_1|DRUG_0|MET_NA|APP_1|RES_1|REC_0|VEN_1|CL_122|NAT_mex|2021-03-26"
      ],
      "attributes":[
        "BULK"
      ]
    },
    {
      "source":369,
      "target":360,
      "directed":false,
      "length":0.00600663,
      "support":0.0,
      "removed":false,
      "sequences":[
        "ID_CEC-19-0483|ST_1|CODE_09004|SX_M|RISK_NA|AGE_30|SES_NA|SCO_NA|CD4_3|DRUG_NA|MET_NA|APP_NA|RES_1|REC_0|VEN_NA|CL_122|NAT_NA|2019-10-08",
        "ID_CEC-21-3976|ST_1|CODE_09004|SX_M|RISK_3|AGE_31|SES_2|SCO_3|CD4_1|DRUG_0|MET_NA|APP_0|RES_1|REC_0|VEN_0|CL_122|NAT_mex|2021-06-14"
      ],
      "attributes":[
        "BULK"
      ]
    },
    {
      "source":369,
      "target":361,
      "directed":false,
      "length":0.00423344,
      "support":0.0,
      "removed":false,
      "sequences":[
        "ID_CEC-19-0483|ST_1|CODE_09004|SX_M|RISK_NA|AGE_30|SES_NA|SCO_NA|CD4_3|DRUG_NA|MET_NA|APP_NA|RES_1|REC_0|VEN_NA|CL_122|NAT_NA|2019-10-08",
        "ID_CEC-21-4278|ST_1|CODE_09004|SX_M|RISK_3|AGE_21|SES_1|SCO_2|CD4_1|DRUG_1|MET_NA|APP_1|RES_1|REC_0|VEN_0|CL_122|NAT_mex|2021-07-12"
      ],
      "attributes":[
        "BULK"
      ]
    },
    {
      "source":369,
      "target":362,
      "directed":false,
      "length":0.00317322,
      "support":0.0,
      "removed":false,
      "sequences":[
        "ID_CEC-19-0483|ST_1|CODE_09004|SX_M|RISK_NA|AGE_30|SES_NA|SCO_NA|CD4_3|DRUG_NA|MET_NA|APP_NA|RES_1|REC_0|VEN_NA|CL_122|NAT_NA|2019-10-08",
        "ID_CEC-21-4353|ST_1|CODE_09004|SX_M|RISK_3|AGE_32|SES_2|SCO_3|CD4_2|DRUG_0|MET_NA|APP_1|RES_1|REC_0|VEN_0|CL_122|NAT_mex|2021-07-19"
      ],
      "attributes":[
        "BULK"
      ]
    },
    {
      "source":369,
      "target":363,
      "directed":false,
      "length":0.00388123,
      "support":0.0,
      "removed":false,
      "sequences":[
        "ID_CEC-19-0483|ST_1|CODE_09004|SX_M|RISK_NA|AGE_30|SES_NA|SCO_NA|CD4_3|DRUG_NA|MET_NA|APP_NA|RES_1|REC_0|VEN_NA|CL_122|NAT_NA|2019-10-08",
        "ID_CEC-21-5171|ST_1|CODE_09010|SX_M|RISK_3|AGE_20|SES_2|SCO_2|CD4_3|DRUG_1|MET_NA|APP_1|RES_1|REC_0|VEN_0|CL_122|NAT_mex|2021-10-11"
      ],
      "attributes":[
        "BULK"
      ]
    },
    {
      "source":369,
      "target":364,
      "directed":false,
      "length":0.00281978,
      "support":0.0,
      "removed":false,
      "sequences":[
        "ID_CEC-19-0483|ST_1|CODE_09004|SX_M|RISK_NA|AGE_30|SES_NA|SCO_NA|CD4_3|DRUG_NA|MET_NA|APP_NA|RES_1|REC_0|VEN_NA|CL_122|NAT_NA|2019-10-08",
        "ID_CEC-21-5554|ST_1|CODE_09006|SX_M|RISK_3|AGE_25|SES_1|SCO_3|CD4_1|DRUG_1|MET_NA|APP_0|RES_1|REC_0|VEN_0|CL_122|NAT_mex|2021-11-16"
      ],
      "attributes":[
        "BULK"
      ]
    },
    {
      "source":369,
      "target":365,
      "directed":false,
      "length":0.00352998,
      "support":0.0,
      "removed":false,
      "sequences":[
        "ID_CEC-19-0483|ST_1|CODE_09004|SX_M|RISK_NA|AGE_30|SES_NA|SCO_NA|CD4_3|DRUG_NA|MET_NA|APP_NA|RES_1|REC_0|VEN_NA|CL_122|NAT_NA|2019-10-08",
        "ID_CEC-22-7589|ST_1|CODE_09004|SX_M|RISK_3|AGE_28|SES_2|SCO_2|CD4_2|DRUG_1|MET_NA|APP_1|RES_1|REC_0|VEN_0|CL_122|NAT_mex|2022-05-19"
      ],
      "attributes":[
        "BULK"
      ]
    },
    {
      "source":369,
      "target":366,
      "directed":false,
      "length":0.00388013,
      "support":0.0,
      "removed":false,
      "sequences":[
        "ID_CEC-19-0483|ST_1|CODE_09004|SX_M|RISK_NA|AGE_30|SES_NA|SCO_NA|CD4_3|DRUG_NA|MET_NA|APP_NA|RES_1|REC_0|VEN_NA|CL_122|NAT_NA|2019-10-08",
        "ID_CEC-22-8085|ST_1|CODE_09004|SX_M|RISK_3|AGE_30|SES_1|SCO_3|CD4_2|DRUG_1|MET_NA|APP_1|RES_1|REC_1|VEN_0|CL_122|NAT_mex|2022-06-27"
      ],
      "attributes":[
        "BULK"
      ]
    },
    {
      "source":369,
      "target":367,
      "directed":false,
      "length":0.00636366,
      "support":0.0,
      "removed":false,
      "sequences":[
        "ID_CEC-19-0483|ST_1|CODE_09004|SX_M|RISK_NA|AGE_30|SES_NA|SCO_NA|CD4_3|DRUG_NA|MET_NA|APP_NA|RES_1|REC_0|VEN_NA|CL_122|NAT_NA|2019-10-08",
        "ID_CEC-22-9424|ST_1|CODE_09004|SX_M|RISK_3|AGE_21|SES_1|SCO_2|CD4_2|DRUG_0|MET_NA|APP_0|RES_1|REC_0|VEN_0|CL_122|NAT_mex|2022-10-27"
      ],
      "attributes":[
        "BULK"
      ]
    },
    {
      "source":85,
      "target":82,
      "directed":false,
      "length":0.00601404,
      "support":0.0,
      "removed":false,
      "sequences":[
        "ID_CEC-19-0484|ST_1|CODE_09003|SX_M|RISK_NA|AGE_35|SES_NA|SCO_NA|CD4_2|DRUG_NA|MET_NA|APP_NA|RES_2|REC_0|VEN_NA|CL_85|NAT_NA|2019-10-08",
        "ID_CEC-20-1632|ST_1|CODE_09007|SX_M|RISK_NA|AGE_26|SES_NA|SCO_NA|CD4_1|DRUG_NA|MET_NA|APP_NA|RES_2|REC_0|VEN_NA|CL_85|NAT_NA|2020-10-07"
      ],
      "attributes":[
        "BULK"
      ]
    },
    {
      "source":85,
      "target":83,
      "directed":false,
      "length":0.0131703,
      "support":0.0,
      "removed":false,
      "sequences":[
        "ID_CEC-19-0484|ST_1|CODE_09003|SX_M|RISK_NA|AGE_35|SES_NA|SCO_NA|CD4_2|DRUG_NA|MET_NA|APP_NA|RES_2|REC_0|VEN_NA|CL_85|NAT_NA|2019-10-08",
        "ID_CEC-20-1827|ST_2|CODE_15013|SX_M|RISK_3|AGE_23|SES_1|SCO_2|CD4_1|DRUG_1|MET_NA|APP_1|RES_1|REC_0|VEN_0|CL_85|NAT_mex|2020-10-26"
      ],
      "attributes":[
        "BULK"
      ]
    },
    {
      "source":85,
      "target":65,
      "directed":false,
      "length":0.00353074,
      "support":0.0,
      "removed":false,
      "sequences":[
        "ID_CEC-19-0484|ST_1|CODE_09003|SX_M|RISK_NA|AGE_35|SES_NA|SCO_NA|CD4_2|DRUG_NA|MET_NA|APP_NA|RES_2|REC_0|VEN_NA|CL_85|NAT_NA|2019-10-08",
        "ID_CEC-21-3839|ST_1|CODE_09003|SX_M|RISK_3|AGE_28|SES_2|SCO_3|CD4_2|DRUG_0|MET_NA|APP_1|RES_2|REC_0|VEN_NA|CL_85|NAT_col|2021-06-02"
      ],
      "attributes":[
        "BULK"
      ]
    },
    {
      "source":85,
      "target":66,
      "directed":false,
      "length":0.00815442,
      "support":0.0,
      "removed":false,
      "sequences":[
        "ID_CEC-19-0484|ST_1|CODE_09003|SX_M|RISK_NA|AGE_35|SES_NA|SCO_NA|CD4_2|DRUG_NA|MET_NA|APP_NA|RES_2|REC_0|VEN_NA|CL_85|NAT_NA|2019-10-08",
        "ID_CEC-21-3921|ST_1|CODE_09011|SX_M|RISK_3|AGE_26|SES_2|SCO_2|CD4_1|DRUG_NA|MET_NA|APP_NA|RES_2|REC_0|VEN_NA|CL_85|NAT_mex|2021-06-07"
      ],
      "attributes":[
        "BULK"
      ]
    },
    {
      "source":85,
      "target":70,
      "directed":false,
      "length":0.0099449,
      "support":0.0,
      "removed":false,
      "sequences":[
        "ID_CEC-19-0484|ST_1|CODE_09003|SX_M|RISK_NA|AGE_35|SES_NA|SCO_NA|CD4_2|DRUG_NA|MET_NA|APP_NA|RES_2|REC_0|VEN_NA|CL_85|NAT_NA|2019-10-08",
        "ID_CEC-21-4670|ST_1|CODE_09007|SX_F|RISK_1|AGE_25|SES_2|SCO_3|CD4_2|DRUG_0|MET_NA|APP_NA|RES_2|REC_0|VEN_NA|CL_85|NAT_mex|2021-08-25"
      ],
      "attributes":[
        "BULK"
      ]
    },
    {
      "source":85,
      "target":74,
      "directed":false,
      "length":0.0106594,
      "support":0.0,
      "removed":false,
      "sequences":[
        "ID_CEC-19-0484|ST_1|CODE_09003|SX_M|RISK_NA|AGE_35|SES_NA|SCO_NA|CD4_2|DRUG_NA|MET_NA|APP_NA|RES_2|REC_0|VEN_NA|CL_85|NAT_NA|2019-10-08",
        "ID_CEC-21-5857|ST_1|CODE_09003|SX_M|RISK_3|AGE_32|SES_2|SCO_3|CD4_1|DRUG_1|MET_NA|APP_0|RES_2|REC_0|VEN_1|CL_85|NAT_mex|2021-12-07"
      ],
      "attributes":[
        "BULK"
      ]
    },
    {
      "source":85,
      "target":77,
      "directed":false,
      "length":0.00957792,
      "support":0.0,
      "removed":false,
      "sequences":[
        "ID_CEC-19-0484|ST_1|CODE_09003|SX_M|RISK_NA|AGE_35|SES_NA|SCO_NA|CD4_2|DRUG_NA|MET_NA|APP_NA|RES_2|REC_0|VEN_NA|CL_85|NAT_NA|2019-10-08",
        "ID_CEC-22-6789|ST_2|CODE_15057|SX_M|RISK_3|AGE_30|SES_1|SCO_2|CD4_1|DRUG_0|MET_NA|APP_1|RES_1|REC_0|VEN_1|CL_85|NAT_mex|2022-03-14"
      ],
      "attributes":[
        "BULK"
      ]
    },
    {
      "source":85,
      "target":78,
      "directed":false,
      "length":0.0131755,
      "support":0.0,
      "removed":false,
      "sequences":[
        "ID_CEC-19-0484|ST_1|CODE_09003|SX_M|RISK_NA|AGE_35|SES_NA|SCO_NA|CD4_2|DRUG_NA|MET_NA|APP_NA|RES_2|REC_0|VEN_NA|CL_85|NAT_NA|2019-10-08",
        "ID_CEC-22-6793|ST_2|CODE_15057|SX_M|RISK_3|AGE_29|SES_2|SCO_2|CD4_2|DRUG_1|MET_NA|APP_0|RES_1|REC_0|VEN_0|CL_85|NAT_mex|2022-03-14"
      ],
      "attributes":[
        "BULK"
      ]
    },
    {
      "source":1124,
      "target":1122,
      "directed":false,
      "length":0.0113733,
      "support":0.0,
      "removed":false,
      "sequences":[
        "ID_CEC-19-0485|ST_2|CODE_15013|SX_M|RISK_NA|AGE_47|SES_NA|SCO_NA|CD4_1|DRUG_NA|MET_NA|APP_NA|RES_2|REC_0|VEN_NA|CL_458|NAT_NA|2019-10-09",
        "ID_CEC-21-4942|ST_1|CODE_09007|SX_M|RISK_3|AGE_26|SES_2|SCO_2|CD4_2|DRUG_1|MET_NA|APP_1|RES_2|REC_0|VEN_1|CL_458|NAT_mex|2021-09-23"
      ],
      "attributes":[
        "BULK"
      ]
    },
    {
      "source":1124,
      "target":1123,
      "directed":false,
      "length":0.00850699,
      "support":0.0,
      "removed":false,
      "sequences":[
        "ID_CEC-19-0485|ST_2|CODE_15013|SX_M|RISK_NA|AGE_47|SES_NA|SCO_NA|CD4_1|DRUG_NA|MET_NA|APP_NA|RES_2|REC_0|VEN_NA|CL_458|NAT_NA|2019-10-09",
        "ID_CEC-22-8347|ST_2|CODE_15013|SX_M|RISK_3|AGE_34|SES_2|SCO_2|CD4_1|DRUG_0|MET_NA|APP_0|RES_2|REC_0|VEN_0|CL_NA|NAT_mex|2022-07-18"
      ],
      "attributes":[
        "BULK"
      ]
    },
    {
      "source":2466,
      "target":2467,
      "directed":false,
      "length":0.00459307,
      "support":0.0,
      "removed":false,
      "sequences":[
        "ID_CEC-19-0489|ST_1|CODE_09012|SX_M|RISK_NA|AGE_22|SES_NA|SCO_NA|CD4_2|DRUG_NA|MET_NA|APP_NA|RES_1|REC_0|VEN_NA|CL_724|NAT_NA|2019-10-09",
        "ID_CEC-21-5451|ST_1|CODE_09012|SX_M|RISK_3|AGE_32|SES_1|SCO_3|CD4_2|DRUG_1|MET_NA|APP_1|RES_1|REC_0|VEN_0|CL_724|NAT_col|2021-11-04"
      ],
      "attributes":[
        "BULK"
      ]
    },
    {
      "source":370,
      "target":371,
      "directed":false,
      "length":0.00140867,
      "support":0.0,
      "removed":false,
      "sequences":[
        "ID_CEC-19-0491|ST_1|CODE_09015|SX_M|RISK_NA|AGE_31|SES_NA|SCO_NA|CD4_3|DRUG_NA|MET_NA|APP_NA|RES_1|REC_0|VEN_NA|CL_122|NAT_NA|2019-10-09",
        "ID_CEC-19-0503|ST_1|CODE_07106|SX_M|RISK_NA|AGE_50|SES_NA|SCO_NA|CD4_2|DRUG_NA|MET_NA|APP_NA|RES_1|REC_0|VEN_NA|CL_122|NAT_NA|2019-10-09"
      ],
      "attributes":[
        "BULK"
      ]
    },
    {
      "source":370,
      "target":359,
      "directed":false,
      "length":0.00887574,
      "support":0.0,
      "removed":false,
      "sequences":[
        "ID_CEC-19-0491|ST_1|CODE_09015|SX_M|RISK_NA|AGE_31|SES_NA|SCO_NA|CD4_3|DRUG_NA|MET_NA|APP_NA|RES_1|REC_0|VEN_NA|CL_122|NAT_NA|2019-10-09",
        "ID_CEC-21-3094|ST_2|CODE_15037|SX_M|RISK_3|AGE_28|SES_2|SCO_3|CD4_1|DRUG_0|MET_NA|APP_1|RES_1|REC_0|VEN_1|CL_122|NAT_mex|2021-03-26"
      ],
      "attributes":[
        "BULK"
      ]
    },
    {
      "source":370,
      "target":360,
      "directed":false,
      "length":0.0128082,
      "support":0.0,
      "removed":false,
      "sequences":[
        "ID_CEC-19-0491|ST_1|CODE_09015|SX_M|RISK_NA|AGE_31|SES_NA|SCO_NA|CD4_3|DRUG_NA|MET_NA|APP_NA|RES_1|REC_0|VEN_NA|CL_122|NAT_NA|2019-10-09",
        "ID_CEC-21-3976|ST_1|CODE_09004|SX_M|RISK_3|AGE_31|SES_2|SCO_3|CD4_1|DRUG_0|MET_NA|APP_0|RES_1|REC_0|VEN_0|CL_122|NAT_mex|2021-06-14"
      ],
      "attributes":[
        "BULK"
      ]
    },
    {
      "source":370,
      "target":361,
      "directed":false,
      "length":0.0113765,
      "support":0.0,
      "removed":false,
      "sequences":[
        "ID_CEC-19-0491|ST_1|CODE_09015|SX_M|RISK_NA|AGE_31|SES_NA|SCO_NA|CD4_3|DRUG_NA|MET_NA|APP_NA|RES_1|REC_0|VEN_NA|CL_122|NAT_NA|2019-10-09",
        "ID_CEC-21-4278|ST_1|CODE_09004|SX_M|RISK_3|AGE_21|SES_1|SCO_2|CD4_1|DRUG_1|MET_NA|APP_1|RES_1|REC_0|VEN_0|CL_122|NAT_mex|2021-07-12"
      ],
      "attributes":[
        "BULK"
      ]
    },
    {
      "source":370,
      "target":362,
      "directed":false,
      "length":0.0103003,
      "support":0.0,
      "removed":false,
      "sequences":[
        "ID_CEC-19-0491|ST_1|CODE_09015|SX_M|RISK_NA|AGE_31|SES_NA|SCO_NA|CD4_3|DRUG_NA|MET_NA|APP_NA|RES_1|REC_0|VEN_NA|CL_122|NAT_NA|2019-10-09",
        "ID_CEC-21-4353|ST_1|CODE_09004|SX_M|RISK_3|AGE_32|SES_2|SCO_3|CD4_2|DRUG_0|MET_NA|APP_1|RES_1|REC_0|VEN_0|CL_122|NAT_mex|2021-07-19"
      ],
      "attributes":[
        "BULK"
      ]
    },
    {
      "source":370,
      "target":363,
      "directed":false,
      "length":0.0113812,
      "support":0.0,
      "removed":false,
      "sequences":[
        "ID_CEC-19-0491|ST_1|CODE_09015|SX_M|RISK_NA|AGE_31|SES_NA|SCO_NA|CD4_3|DRUG_NA|MET_NA|APP_NA|RES_1|REC_0|VEN_NA|CL_122|NAT_NA|2019-10-09",
        "ID_CEC-21-5171|ST_1|CODE_09010|SX_M|RISK_3|AGE_20|SES_2|SCO_2|CD4_3|DRUG_1|MET_NA|APP_1|RES_1|REC_0|VEN_0|CL_122|NAT_mex|2021-10-11"
      ],
      "attributes":[
        "BULK"
      ]
    },
    {
      "source":370,
      "target":364,
      "directed":false,
      "length":0.0095786,
      "support":0.0,
      "removed":false,
      "sequences":[
        "ID_CEC-19-0491|ST_1|CODE_09015|SX_M|RISK_NA|AGE_31|SES_NA|SCO_NA|CD4_3|DRUG_NA|MET_NA|APP_NA|RES_1|REC_0|VEN_NA|CL_122|NAT_NA|2019-10-09",
        "ID_CEC-21-5554|ST_1|CODE_09006|SX_M|RISK_3|AGE_25|SES_1|SCO_3|CD4_1|DRUG_1|MET_NA|APP_0|RES_1|REC_0|VEN_0|CL_122|NAT_mex|2021-11-16"
      ],
      "attributes":[
        "BULK"
      ]
    },
    {
      "source":370,
      "target":365,
      "directed":false,
      "length":0.00958994,
      "support":0.0,
      "removed":false,
      "sequences":[
        "ID_CEC-19-0491|ST_1|CODE_09015|SX_M|RISK_NA|AGE_31|SES_NA|SCO_NA|CD4_3|DRUG_NA|MET_NA|APP_NA|RES_1|REC_0|VEN_NA|CL_122|NAT_NA|2019-10-09",
        "ID_CEC-22-7589|ST_1|CODE_09004|SX_M|RISK_3|AGE_28|SES_2|SCO_2|CD4_2|DRUG_1|MET_NA|APP_1|RES_1|REC_0|VEN_0|CL_122|NAT_mex|2022-05-19"
      ],
      "attributes":[
        "BULK"
      ]
    },
    {
      "source":370,
      "target":366,
      "directed":false,
      "length":0.0092241,
      "support":0.0,
      "removed":false,
      "sequences":[
        "ID_CEC-19-0491|ST_1|CODE_09015|SX_M|RISK_NA|AGE_31|SES_NA|SCO_NA|CD4_3|DRUG_NA|MET_NA|APP_NA|RES_1|REC_0|VEN_NA|CL_122|NAT_NA|2019-10-09",
        "ID_CEC-22-8085|ST_1|CODE_09004|SX_M|RISK_3|AGE_30|SES_1|SCO_3|CD4_2|DRUG_1|MET_NA|APP_1|RES_1|REC_1|VEN_0|CL_122|NAT_mex|2022-06-27"
      ],
      "attributes":[
        "BULK"
      ]
    },
    {
      "source":370,
      "target":367,
      "directed":false,
      "length":0.0131726,
      "support":0.0,
      "removed":false,
      "sequences":[
        "ID_CEC-19-0491|ST_1|CODE_09015|SX_M|RISK_NA|AGE_31|SES_NA|SCO_NA|CD4_3|DRUG_NA|MET_NA|APP_NA|RES_1|REC_0|VEN_NA|CL_122|NAT_NA|2019-10-09",
        "ID_CEC-22-9424|ST_1|CODE_09004|SX_M|RISK_3|AGE_21|SES_1|SCO_2|CD4_2|DRUG_0|MET_NA|APP_0|RES_1|REC_0|VEN_0|CL_122|NAT_mex|2022-10-27"
      ],
      "attributes":[
        "BULK"
      ]
    },
    {
      "source":984,
      "target":983,
      "directed":false,
      "length":0.00814524,
      "support":0.0,
      "removed":false,
      "sequences":[
        "ID_CEC-19-0494|ST_1|CODE_09015|SX_M|RISK_NA|AGE_28|SES_NA|SCO_NA|CD4_1|DRUG_NA|MET_NA|APP_NA|RES_1|REC_0|VEN_NA|CL_398|NAT_NA|2019-10-09",
        "ID_CEC-21-3351|ST_2|CODE_15104|SX_M|RISK_3|AGE_19|SES_2|SCO_2|CD4_1|DRUG_1|MET_NA|APP_1|RES_1|REC_0|VEN_0|CL_398|NAT_mex|2021-04-19"
      ],
      "attributes":[
        "BULK"
      ]
    },
    {
      "source":984,
      "target":979,
      "directed":false,
      "length":0.00814524,
      "support":0.0,
      "removed":false,
      "sequences":[
        "ID_CEC-19-0494|ST_1|CODE_09015|SX_M|RISK_NA|AGE_28|SES_NA|SCO_NA|CD4_1|DRUG_NA|MET_NA|APP_NA|RES_1|REC_0|VEN_NA|CL_398|NAT_NA|2019-10-09",
        "ID_CEC-21-3400|ST_1|CODE_09010|SX_M|RISK_3|AGE_20|SES_2|SCO_2|CD4_2|DRUG_1|MET_NA|APP_0|RES_1|REC_1|VEN_0|CL_398|NAT_mex|2021-04-22"
      ],
      "attributes":[
        "BULK"
      ]
    },
    {
      "source":984,
      "target":980,
      "directed":false,
      "length":0.00743256,
      "support":0.0,
      "removed":false,
      "sequences":[
        "ID_CEC-19-0494|ST_1|CODE_09015|SX_M|RISK_NA|AGE_28|SES_NA|SCO_NA|CD4_1|DRUG_NA|MET_NA|APP_NA|RES_1|REC_0|VEN_NA|CL_398|NAT_NA|2019-10-09",
        "ID_CEC-21-5143|ST_1|CODE_09010|SX_M|RISK_NA|AGE_19|SES_NA|SCO_NA|CD4_1|DRUG_NA|MET_NA|APP_NA|RES_1|REC_0|VEN_NA|CL_398|NAT_NA|2021-10-08"
      ],
      "attributes":[
        "BULK"
      ]
    },
    {
      "source":984,
      "target":981,
      "directed":false,
      "length":0.00814435,
      "support":0.0,
      "removed":false,
      "sequences":[
        "ID_CEC-19-0494|ST_1|CODE_09015|SX_M|RISK_NA|AGE_28|SES_NA|SCO_NA|CD4_1|DRUG_NA|MET_NA|APP_NA|RES_1|REC_0|VEN_NA|CL_398|NAT_NA|2019-10-09",
        "ID_CEC-21-5152|ST_1|CODE_09005|SX_M|RISK_3|AGE_18|SES_2|SCO_2|CD4_2|DRUG_1|MET_NA|APP_0|RES_1|REC_0|VEN_1|CL_398|NAT_mex|2021-10-08"
      ],
      "attributes":[
        "BULK"
      ]
    },
    {
      "source":984,
      "target":982,
      "directed":false,
      "length":0.0124304,
      "support":0.0,
      "removed":false,
      "sequences":[
        "ID_CEC-19-0494|ST_1|CODE_09015|SX_M|RISK_NA|AGE_28|SES_NA|SCO_NA|CD4_1|DRUG_NA|MET_NA|APP_NA|RES_1|REC_0|VEN_NA|CL_398|NAT_NA|2019-10-09",
        "ID_CEC-21-5461|ST_1|CODE_09014|SX_M|RISK_3|AGE_29|SES_2|SCO_3|CD4_2|DRUG_1|MET_NA|APP_1|RES_1|REC_1|VEN_1|CL_398|NAT_mex|2021-11-05"
      ],
      "attributes":[
        "BULK"
      ]
    },
    {
      "source":735,
      "target":729,
      "directed":false,
      "length":0.0138916,
      "support":0.0,
      "removed":false,
      "sequences":[
        "ID_CEC-19-0501|ST_2|CODE_15058|SX_M|RISK_NA|AGE_28|SES_NA|SCO_NA|CD4_3|DRUG_NA|MET_NA|APP_NA|RES_1|REC_1|VEN_NA|CL_58|NAT_NA|2019-10-09",
        "ID_CEC-20-1533|ST_1|CODE_09003|SX_M|RISK_3|AGE_26|SES_2|SCO_2|CD4_1|DRUG_0|MET_NA|APP_1|RES_1|REC_0|VEN_1|CL_58|NAT_mex|2020-09-25"
      ],
      "attributes":[
        "BULK"
      ]
    },
    {
      "source":371,
      "target":359,
      "directed":false,
      "length":0.00779769,
      "support":0.0,
      "removed":false,
      "sequences":[
        "ID_CEC-19-0503|ST_1|CODE_07106|SX_M|RISK_NA|AGE_50|SES_NA|SCO_NA|CD4_2|DRUG_NA|MET_NA|APP_NA|RES_1|REC_0|VEN_NA|CL_122|NAT_NA|2019-10-09",
        "ID_CEC-21-3094|ST_2|CODE_15037|SX_M|RISK_3|AGE_28|SES_2|SCO_3|CD4_1|DRUG_0|MET_NA|APP_1|RES_1|REC_0|VEN_1|CL_122|NAT_mex|2021-03-26"
      ],
      "attributes":[
        "BULK"
      ]
    },
    {
      "source":371,
      "target":360,
      "directed":false,
      "length":0.0120845,
      "support":0.0,
      "removed":false,
      "sequences":[
        "ID_CEC-19-0503|ST_1|CODE_07106|SX_M|RISK_NA|AGE_50|SES_NA|SCO_NA|CD4_2|DRUG_NA|MET_NA|APP_NA|RES_1|REC_0|VEN_NA|CL_122|NAT_NA|2019-10-09",
        "ID_CEC-21-3976|ST_1|CODE_09004|SX_M|RISK_3|AGE_31|SES_2|SCO_3|CD4_1|DRUG_0|MET_NA|APP_0|RES_1|REC_0|VEN_0|CL_122|NAT_mex|2021-06-14"
      ],
      "attributes":[
        "BULK"
      ]
    },
    {
      "source":371,
      "target":361,
      "directed":false,
      "length":0.0106538,
      "support":0.0,
      "removed":false,
      "sequences":[
        "ID_CEC-19-0503|ST_1|CODE_07106|SX_M|RISK_NA|AGE_50|SES_NA|SCO_NA|CD4_2|DRUG_NA|MET_NA|APP_NA|RES_1|REC_0|VEN_NA|CL_122|NAT_NA|2019-10-09",
        "ID_CEC-21-4278|ST_1|CODE_09004|SX_M|RISK_3|AGE_21|SES_1|SCO_2|CD4_1|DRUG_1|MET_NA|APP_1|RES_1|REC_0|VEN_0|CL_122|NAT_mex|2021-07-12"
      ],
      "attributes":[
        "BULK"
      ]
    },
    {
      "source":371,
      "target":362,
      "directed":false,
      "length":0.00958023,
      "support":0.0,
      "removed":false,
      "sequences":[
        "ID_CEC-19-0503|ST_1|CODE_07106|SX_M|RISK_NA|AGE_50|SES_NA|SCO_NA|CD4_2|DRUG_NA|MET_NA|APP_NA|RES_1|REC_0|VEN_NA|CL_122|NAT_NA|2019-10-09",
        "ID_CEC-21-4353|ST_1|CODE_09004|SX_M|RISK_3|AGE_32|SES_2|SCO_3|CD4_2|DRUG_0|MET_NA|APP_1|RES_1|REC_0|VEN_0|CL_122|NAT_mex|2021-07-19"
      ],
      "attributes":[
        "BULK"
      ]
    },
    {
      "source":371,
      "target":363,
      "directed":false,
      "length":0.0106579,
      "support":0.0,
      "removed":false,
      "sequences":[
        "ID_CEC-19-0503|ST_1|CODE_07106|SX_M|RISK_NA|AGE_50|SES_NA|SCO_NA|CD4_2|DRUG_NA|MET_NA|APP_NA|RES_1|REC_0|VEN_NA|CL_122|NAT_NA|2019-10-09",
        "ID_CEC-21-5171|ST_1|CODE_09010|SX_M|RISK_3|AGE_20|SES_2|SCO_2|CD4_3|DRUG_1|MET_NA|APP_1|RES_1|REC_0|VEN_0|CL_122|NAT_mex|2021-10-11"
      ],
      "attributes":[
        "BULK"
      ]
    },
    {
      "source":371,
      "target":364,
      "directed":false,
      "length":0.00921913,
      "support":0.0,
      "removed":false,
      "sequences":[
        "ID_CEC-19-0503|ST_1|CODE_07106|SX_M|RISK_NA|AGE_50|SES_NA|SCO_NA|CD4_2|DRUG_NA|MET_NA|APP_NA|RES_1|REC_0|VEN_NA|CL_122|NAT_NA|2019-10-09",
        "ID_CEC-21-5554|ST_1|CODE_09006|SX_M|RISK_3|AGE_25|SES_1|SCO_3|CD4_1|DRUG_1|MET_NA|APP_0|RES_1|REC_0|VEN_0|CL_122|NAT_mex|2021-11-16"
      ],
      "attributes":[
        "BULK"
      ]
    },
    {
      "source":371,
      "target":365,
      "directed":false,
      "length":0.00922876,
      "support":0.0,
      "removed":false,
      "sequences":[
        "ID_CEC-19-0503|ST_1|CODE_07106|SX_M|RISK_NA|AGE_50|SES_NA|SCO_NA|CD4_2|DRUG_NA|MET_NA|APP_NA|RES_1|REC_0|VEN_NA|CL_122|NAT_NA|2019-10-09",
        "ID_CEC-22-7589|ST_1|CODE_09004|SX_M|RISK_3|AGE_28|SES_2|SCO_2|CD4_2|DRUG_1|MET_NA|APP_1|RES_1|REC_0|VEN_0|CL_122|NAT_mex|2022-05-19"
      ],
      "attributes":[
        "BULK"
      ]
    },
    {
      "source":371,
      "target":366,
      "directed":false,
      "length":0.00814632,
      "support":0.0,
      "removed":false,
      "sequences":[
        "ID_CEC-19-0503|ST_1|CODE_07106|SX_M|RISK_NA|AGE_50|SES_NA|SCO_NA|CD4_2|DRUG_NA|MET_NA|APP_NA|RES_1|REC_0|VEN_NA|CL_122|NAT_NA|2019-10-09",
        "ID_CEC-22-8085|ST_1|CODE_09004|SX_M|RISK_3|AGE_30|SES_1|SCO_3|CD4_2|DRUG_1|MET_NA|APP_1|RES_1|REC_1|VEN_0|CL_122|NAT_mex|2022-06-27"
      ],
      "attributes":[
        "BULK"
      ]
    },
    {
      "source":371,
      "target":367,
      "directed":false,
      "length":0.0128089,
      "support":0.0,
      "removed":false,
      "sequences":[
        "ID_CEC-19-0503|ST_1|CODE_07106|SX_M|RISK_NA|AGE_50|SES_NA|SCO_NA|CD4_2|DRUG_NA|MET_NA|APP_NA|RES_1|REC_0|VEN_NA|CL_122|NAT_NA|2019-10-09",
        "ID_CEC-22-9424|ST_1|CODE_09004|SX_M|RISK_3|AGE_21|SES_1|SCO_2|CD4_2|DRUG_0|MET_NA|APP_0|RES_1|REC_0|VEN_0|CL_122|NAT_mex|2022-10-27"
      ],
      "attributes":[
        "BULK"
      ]
    },
    {
      "source":2469,
      "target":2468,
      "directed":false,
      "length":0.0042413,
      "support":0.0,
      "removed":false,
      "sequences":[
        "ID_CEC-19-0504|ST_2|CODE_15122|SX_M|RISK_NA|AGE_22|SES_NA|SCO_NA|CD4_2|DRUG_NA|MET_NA|APP_NA|RES_1|REC_0|VEN_NA|CL_727|NAT_NA|2019-10-09",
        "ID_CEC-21-2696|ST_1|CODE_09016|SX_M|RISK_3|AGE_22|SES_2|SCO_2|CD4_2|DRUG_0|MET_NA|APP_0|RES_1|REC_0|VEN_0|CL_727|NAT_mex|2021-02-18"
      ],
      "attributes":[
        "BULK"
      ]
    },
    {
      "source":2470,
      "target":2471,
      "directed":false,
      "length":0.0131771,
      "support":0.0,
      "removed":false,
      "sequences":[
        "ID_CEC-19-0511|ST_2|CODE_15104|SX_M|RISK_NA|AGE_32|SES_NA|SCO_NA|CD4_2|DRUG_NA|MET_NA|APP_NA|RES_1|REC_0|VEN_NA|CL_NA|NAT_NA|2019-10-09",
        "ID_CEC-21-4374|ST_1|CODE_09005|SX_M|RISK_3|AGE_25|SES_2|SCO_2|CD4_2|DRUG_0|MET_NA|APP_0|RES_1|REC_0|VEN_0|CL_NA|NAT_mex|2021-07-20"
      ],
      "attributes":[
        "BULK"
      ]
    },
    {
      "source":2472,
      "target":2473,
      "directed":false,
      "length":0.0113548,
      "support":0.0,
      "removed":false,
      "sequences":[
        "ID_CEC-19-0525|ST_1|CODE_07106|SX_M|RISK_NA|AGE_55|SES_NA|SCO_NA|CD4_1|DRUG_NA|MET_NA|APP_NA|RES_2|REC_0|VEN_NA|CL_728|NAT_NA|2019-10-11",
        "ID_CEC-21-2681|ST_1|CODE_09007|SX_M|RISK_3|AGE_64|SES_2|SCO_3|CD4_1|DRUG_0|MET_NA|APP_0|RES_2|REC_0|VEN_0|CL_728|NAT_mex|2021-02-17"
      ],
      "attributes":[
        "BULK"
      ]
    },
    {
      "source":1129,
      "target":1125,
      "directed":false,
      "length":0.00779369,
      "support":0.0,
      "removed":false,
      "sequences":[
        "ID_CEC-19-0526|ST_2|CODE_15122|SX_M|RISK_NA|AGE_28|SES_NA|SCO_NA|CD4_2|DRUG_NA|MET_NA|APP_NA|RES_1|REC_0|VEN_NA|CL_159|NAT_NA|2019-10-11",
        "ID_CEC-19-0663|ST_1|CODE_09016|SX_M|RISK_NA|AGE_37|SES_NA|SCO_NA|CD4_2|DRUG_NA|MET_NA|APP_NA|RES_1|REC_0|VEN_NA|CL_159|NAT_NA|2019-10-25"
      ],
      "attributes":[
        "BULK"
      ]
    },
    {
      "source":1129,
      "target":1126,
      "directed":false,
      "length":0.00921727,
      "support":0.0,
      "removed":false,
      "sequences":[
        "ID_CEC-19-0526|ST_2|CODE_15122|SX_M|RISK_NA|AGE_28|SES_NA|SCO_NA|CD4_2|DRUG_NA|MET_NA|APP_NA|RES_1|REC_0|VEN_NA|CL_159|NAT_NA|2019-10-11",
        "ID_CEC-19-0759|ST_2|CODE_15109|SX_M|RISK_NA|AGE_28|SES_NA|SCO_NA|CD4_1|DRUG_NA|MET_NA|APP_NA|RES_1|REC_0|VEN_NA|CL_159|NAT_NA|2019-11-08"
      ],
      "attributes":[
        "BULK"
      ]
    },
    {
      "source":1129,
      "target":1127,
      "directed":false,
      "length":0.00922471,
      "support":0.0,
      "removed":false,
      "sequences":[
        "ID_CEC-19-0526|ST_2|CODE_15122|SX_M|RISK_NA|AGE_28|SES_NA|SCO_NA|CD4_2|DRUG_NA|MET_NA|APP_NA|RES_1|REC_0|VEN_NA|CL_159|NAT_NA|2019-10-11",
        "ID_CEC-21-3362|ST_1|CODE_09016|SX_M|RISK_3|AGE_37|SES_1|SCO_3|CD4_2|DRUG_0|MET_NA|APP_0|RES_1|REC_0|VEN_0|CL_159|NAT_mex|2021-04-20"
      ],
      "attributes":[
        "BULK"
      ]
    },
    {
      "source":1129,
      "target":1128,
      "directed":false,
      "length":0.00815153,
      "support":0.0,
      "removed":false,
      "sequences":[
        "ID_CEC-19-0526|ST_2|CODE_15122|SX_M|RISK_NA|AGE_28|SES_NA|SCO_NA|CD4_2|DRUG_NA|MET_NA|APP_NA|RES_1|REC_0|VEN_NA|CL_159|NAT_NA|2019-10-11",
        "ID_CEC-21-4304|ST_1|CODE_09015|SX_M|RISK_3|AGE_29|SES_2|SCO_2|CD4_2|DRUG_NA|MET_NA|APP_0|RES_1|REC_0|VEN_NA|CL_NA|NAT_mex|2021-07-13"
      ],
      "attributes":[
        "BULK"
      ]
    },
    {
      "source":1896,
      "target":1894,
      "directed":false,
      "length":0.0081529,
      "support":0.0,
      "removed":false,
      "sequences":[
        "ID_CEC-19-0527|ST_1|CODE_09007|SX_M|RISK_NA|AGE_19|SES_NA|SCO_NA|CD4_3|DRUG_NA|MET_NA|APP_NA|RES_1|REC_1|VEN_NA|CL_730|NAT_NA|2019-10-11",
        "ID_CEC-21-3305|ST_2|CODE_15121|SX_M|RISK_3|AGE_36|SES_2|SCO_2|CD4_1|DRUG_0|MET_NA|APP_1|RES_1|REC_0|VEN_0|CL_730|NAT_mex|2021-04-14"
      ],
      "attributes":[
        "BULK"
      ]
    },
    {
      "source":1896,
      "target":1895,
      "directed":false,
      "length":0.0106586,
      "support":0.0,
      "removed":false,
      "sequences":[
        "ID_CEC-19-0527|ST_1|CODE_09007|SX_M|RISK_NA|AGE_19|SES_NA|SCO_NA|CD4_3|DRUG_NA|MET_NA|APP_NA|RES_1|REC_1|VEN_NA|CL_730|NAT_NA|2019-10-11",
        "ID_CEC-22-7873|ST_1|CODE_09015|SX_M|RISK_3|AGE_31|SES_2|SCO_2|CD4_1|DRUG_1|MET_NA|APP_1|RES_1|REC_0|VEN_0|CL_NA|NAT_mex|2022-06-07"
      ],
      "attributes":[
        "BULK"
      ]
    },
    {
      "source":1134,
      "target":1130,
      "directed":false,
      "length":0.0117149,
      "support":0.0,
      "removed":false,
      "sequences":[
        "ID_CEC-19-0529|ST_1|CODE_09005|SX_M|RISK_NA|AGE_23|SES_NA|SCO_NA|CD4_2|DRUG_NA|MET_NA|APP_NA|RES_1|REC_0|VEN_NA|CL_432|NAT_NA|2019-10-11",
        "ID_CEC-21-2645|ST_2|CODE_15058|SX_M|RISK_3|AGE_21|SES_2|SCO_2|CD4_2|DRUG_NA|MET_NA|APP_1|RES_1|REC_0|VEN_0|CL_432|NAT_mex|2021-02-12"
      ],
      "attributes":[
        "BULK"
      ]
    },
    {
      "source":1134,
      "target":1131,
      "directed":false,
      "length":0.0113578,
      "support":0.0,
      "removed":false,
      "sequences":[
        "ID_CEC-19-0529|ST_1|CODE_09005|SX_M|RISK_NA|AGE_23|SES_NA|SCO_NA|CD4_2|DRUG_NA|MET_NA|APP_NA|RES_1|REC_0|VEN_NA|CL_432|NAT_NA|2019-10-11",
        "ID_CEC-21-4648|ST_1|CODE_09015|SX_M|RISK_3|AGE_23|SES_2|SCO_3|CD4_2|DRUG_0|MET_NA|APP_1|RES_2|REC_0|VEN_0|CL_432|NAT_mex|2021-08-23"
      ],
      "attributes":[
        "BULK"
      ]
    },
    {
      "source":1134,
      "target":1133,
      "directed":false,
      "length":0.00993138,
      "support":0.0,
      "removed":false,
      "sequences":[
        "ID_CEC-19-0529|ST_1|CODE_09005|SX_M|RISK_NA|AGE_23|SES_NA|SCO_NA|CD4_2|DRUG_NA|MET_NA|APP_NA|RES_1|REC_0|VEN_NA|CL_432|NAT_NA|2019-10-11",
        "ID_CEC-22-8229|ST_1|CODE_09015|SX_M|RISK_3|AGE_43|SES_1|SCO_3|CD4_2|DRUG_1|MET_NA|APP_1|RES_2|REC_1|VEN_1|CL_432|NAT_mex|2022-07-07"
      ],
      "attributes":[
        "BULK"
      ]
    },
    {
      "source":1439,
      "target":1436,
      "directed":false,
      "length":0.00815078,
      "support":0.0,
      "removed":false,
      "sequences":[
        "ID_CEC-19-0530|ST_1|CODE_09002|SX_M|RISK_NA|AGE_32|SES_NA|SCO_NA|CD4_3|DRUG_NA|MET_NA|APP_NA|RES_1|REC_0|VEN_NA|CL_22|NAT_NA|2019-10-11",
        "ID_CEC-21-3075|ST_2|CODE_15121|SX_M|RISK_3|AGE_25|SES_1|SCO_2|CD4_1|DRUG_1|MET_NA|APP_1|RES_1|REC_0|VEN_0|CL_22|NAT_mex|2021-03-25"
      ],
      "attributes":[
        "BULK"
      ]
    },
    {
      "source":1439,
      "target":1437,
      "directed":false,
      "length":0.012824,
      "support":0.0,
      "removed":false,
      "sequences":[
        "ID_CEC-19-0530|ST_1|CODE_09002|SX_M|RISK_NA|AGE_32|SES_NA|SCO_NA|CD4_3|DRUG_NA|MET_NA|APP_NA|RES_1|REC_0|VEN_NA|CL_22|NAT_NA|2019-10-11",
        "ID_CEC-21-3076|ST_2|CODE_15058|SX_M|RISK_3|AGE_23|SES_2|SCO_2|CD4_2|DRUG_1|MET_NA|APP_0|RES_1|REC_0|VEN_0|CL_22|NAT_mex|2021-03-25"
      ],
      "attributes":[
        "BULK"
      ]
    },
    {
      "source":1439,
      "target":1438,
      "directed":false,
      "length":0.00743773,
      "support":0.0,
      "removed":false,
      "sequences":[
        "ID_CEC-19-0530|ST_1|CODE_09002|SX_M|RISK_NA|AGE_32|SES_NA|SCO_NA|CD4_3|DRUG_NA|MET_NA|APP_NA|RES_1|REC_0|VEN_NA|CL_22|NAT_NA|2019-10-11",
        "ID_CEC-21-4064|ST_2|CODE_15121|SX_M|RISK_3|AGE_31|SES_2|SCO_2|CD4_2|DRUG_1|MET_NA|APP_1|RES_1|REC_0|VEN_1|CL_22|NAT_mex|2021-06-22"
      ],
      "attributes":[
        "BULK"
      ]
    },
    {
      "source":2474,
      "target":2475,
      "directed":false,
      "length":0.00176188,
      "support":0.0,
      "removed":false,
      "sequences":[
        "ID_CEC-19-0537|ST_1|CODE_09005|SX_M|RISK_NA|AGE_23|SES_NA|SCO_NA|CD4_2|DRUG_NA|MET_NA|APP_NA|RES_1|REC_0|VEN_NA|CL_207|NAT_NA|2019-10-11",
        "ID_CEC-19-0538|ST_1|CODE_09005|SX_M|RISK_NA|AGE_23|SES_NA|SCO_NA|CD4_2|DRUG_NA|MET_NA|APP_NA|RES_1|REC_1|VEN_NA|CL_207|NAT_NA|2019-10-11"
      ],
      "attributes":[
        "BULK"
      ]
    },
    {
      "source":1139,
      "target":1135,
      "directed":false,
      "length":0.00886534,
      "support":0.0,
      "removed":false,
      "sequences":[
        "ID_CEC-19-0539|ST_1|CODE_09005|SX_M|RISK_NA|AGE_29|SES_NA|SCO_NA|CD4_2|DRUG_NA|MET_NA|APP_NA|RES_1|REC_0|VEN_NA|CL_108|NAT_NA|2019-10-11",
        "ID_CEC-20-2146|ST_1|CODE_09015|SX_M|RISK_3|AGE_26|SES_2|SCO_3|CD4_2|DRUG_1|MET_NA|APP_1|RES_1|REC_NA|VEN_0|CL_108|NAT_mex|2020-12-01"
      ],
      "attributes":[
        "BULK"
      ]
    },
    {
      "source":1139,
      "target":1136,
      "directed":false,
      "length":0.00958244,
      "support":0.0,
      "removed":false,
      "sequences":[
        "ID_CEC-19-0539|ST_1|CODE_09005|SX_M|RISK_NA|AGE_29|SES_NA|SCO_NA|CD4_2|DRUG_NA|MET_NA|APP_NA|RES_1|REC_0|VEN_NA|CL_108|NAT_NA|2019-10-11",
        "ID_CEC-21-4811|ST_2|CODE_15033|SX_M|RISK_3|AGE_36|SES_2|SCO_3|CD4_2|DRUG_1|MET_NA|APP_1|RES_1|REC_0|VEN_1|CL_108|NAT_mex|2021-09-13"
      ],
      "attributes":[
        "BULK"
      ]
    },
    {
      "source":1139,
      "target":1137,
      "directed":false,
      "length":0.00850984,
      "support":0.0,
      "removed":false,
      "sequences":[
        "ID_CEC-19-0539|ST_1|CODE_09005|SX_M|RISK_NA|AGE_29|SES_NA|SCO_NA|CD4_2|DRUG_NA|MET_NA|APP_NA|RES_1|REC_0|VEN_NA|CL_108|NAT_NA|2019-10-11",
        "ID_CEC-22-6142|ST_1|CODE_09015|SX_M|RISK_3|AGE_32|SES_2|SCO_3|CD4_2|DRUG_0|MET_NA|APP_1|RES_1|REC_0|VEN_1|CL_108|NAT_mex|2022-01-17"
      ],
      "attributes":[
        "BULK"
      ]
    },
    {
      "source":1139,
      "target":1138,
      "directed":false,
      "length":0.01245,
      "support":0.0,
      "removed":false,
      "sequences":[
        "ID_CEC-19-0539|ST_1|CODE_09005|SX_M|RISK_NA|AGE_29|SES_NA|SCO_NA|CD4_2|DRUG_NA|MET_NA|APP_NA|RES_1|REC_0|VEN_NA|CL_108|NAT_NA|2019-10-11",
        "ID_CEC-22-7395|ST_2|CODE_15104|SX_M|RISK_3|AGE_34|SES_2|SCO_3|CD4_2|DRUG_NA|MET_NA|APP_0|RES_1|REC_1|VEN_0|CL_108|NAT_mex|2022-05-06"
      ],
      "attributes":[
        "BULK"
      ]
    },
    {
      "source":57,
      "target":58,
      "directed":false,
      "length":0.0113712,
      "support":0.0,
      "removed":false,
      "sequences":[
        "ID_CEC-19-0541|ST_2|CODE_15030|SX_M|RISK_NA|AGE_21|SES_NA|SCO_NA|CD4_NA|DRUG_NA|MET_NA|APP_NA|RES_1|REC_0|VEN_NA|CL_10|NAT_NA|2019-10-11",
        "ID_CEC-19-0807|ST_2|CODE_15057|SX_M|RISK_NA|AGE_24|SES_NA|SCO_NA|CD4_1|DRUG_NA|MET_NA|APP_NA|RES_1|REC_0|VEN_NA|CL_10|NAT_NA|2019-11-13"
      ],
      "attributes":[
        "BULK"
      ]
    },
    {
      "source":57,
      "target":60,
      "directed":false,
      "length":0.00495243,
      "support":0.0,
      "removed":false,
      "sequences":[
        "ID_CEC-19-0541|ST_2|CODE_15030|SX_M|RISK_NA|AGE_21|SES_NA|SCO_NA|CD4_NA|DRUG_NA|MET_NA|APP_NA|RES_1|REC_0|VEN_NA|CL_10|NAT_NA|2019-10-11",
        "ID_CEC-19-1016|ST_1|CODE_09002|SX_M|RISK_NA|AGE_24|SES_NA|SCO_NA|CD4_2|DRUG_NA|MET_NA|APP_NA|RES_1|REC_NA|VEN_NA|CL_10|NAT_NA|2019-12-09"
      ],
      "attributes":[
        "BULK"
      ]
    },
    {
      "source":57,
      "target":61,
      "directed":false,
      "length":0.0135498,
      "support":0.0,
      "removed":false,
      "sequences":[
        "ID_CEC-19-0541|ST_2|CODE_15030|SX_M|RISK_NA|AGE_21|SES_NA|SCO_NA|CD4_NA|DRUG_NA|MET_NA|APP_NA|RES_1|REC_0|VEN_NA|CL_10|NAT_NA|2019-10-11",
        "ID_CEC-19-1035|ST_2|CODE_15033|SX_M|RISK_NA|AGE_25|SES_NA|SCO_NA|CD4_1|DRUG_NA|MET_NA|APP_NA|RES_1|REC_0|VEN_NA|CL_NA|NAT_NA|2019-12-11"
      ],
      "attributes":[
        "BULK"
      ]
    },
    {
      "source":57,
      "target":49,
      "directed":false,
      "length":0.0131788,
      "support":0.0,
      "removed":false,
      "sequences":[
        "ID_CEC-19-0541|ST_2|CODE_15030|SX_M|RISK_NA|AGE_21|SES_NA|SCO_NA|CD4_NA|DRUG_NA|MET_NA|APP_NA|RES_1|REC_0|VEN_NA|CL_10|NAT_NA|2019-10-11",
        "ID_CEC-20-1199|ST_1|CODE_09003|SX_M|RISK_NA|AGE_25|SES_NA|SCO_NA|CD4_1|DRUG_NA|MET_NA|APP_NA|RES_1|REC_0|VEN_NA|CL_10|NAT_NA|2020-08-19"
      ],
      "attributes":[
        "BULK"
      ]
    },
    {
      "source":57,
      "target":51,
      "directed":false,
      "length":0.0139039,
      "support":0.0,
      "removed":false,
      "sequences":[
        "ID_CEC-19-0541|ST_2|CODE_15030|SX_M|RISK_NA|AGE_21|SES_NA|SCO_NA|CD4_NA|DRUG_NA|MET_NA|APP_NA|RES_1|REC_0|VEN_NA|CL_10|NAT_NA|2019-10-11",
        "ID_CEC-20-1318|ST_1|CODE_09003|SX_M|RISK_3|AGE_22|SES_2|SCO_2|CD4_1|DRUG_0|MET_NA|APP_1|RES_1|REC_0|VEN_0|CL_10|NAT_mex|2020-09-01"
      ],
      "attributes":[
        "BULK"
      ]
    },
    {
      "source":57,
      "target":36,
      "directed":false,
      "length":0.00637475,
      "support":0.0,
      "removed":false,
      "sequences":[
        "ID_CEC-19-0541|ST_2|CODE_15030|SX_M|RISK_NA|AGE_21|SES_NA|SCO_NA|CD4_NA|DRUG_NA|MET_NA|APP_NA|RES_1|REC_0|VEN_NA|CL_10|NAT_NA|2019-10-11",
        "ID_CEC-21-2667|ST_1|CODE_09005|SX_M|RISK_3|AGE_27|SES_2|SCO_3|CD4_1|DRUG_NA|MET_NA|APP_1|RES_1|REC_0|VEN_1|CL_10|NAT_mex|2021-02-15"
      ],
      "attributes":[
        "BULK"
      ]
    },
    {
      "source":57,
      "target":40,
      "directed":false,
      "length":0.0121006,
      "support":0.0,
      "removed":false,
      "sequences":[
        "ID_CEC-19-0541|ST_2|CODE_15030|SX_M|RISK_NA|AGE_21|SES_NA|SCO_NA|CD4_NA|DRUG_NA|MET_NA|APP_NA|RES_1|REC_0|VEN_NA|CL_10|NAT_NA|2019-10-11",
        "ID_CEC-21-5787|ST_1|CODE_09011|SX_M|RISK_3|AGE_27|SES_2|SCO_2|CD4_1|DRUG_1|MET_NA|APP_0|RES_1|REC_0|VEN_0|CL_10|NAT_mex|2021-12-01"
      ],
      "attributes":[
        "BULK"
      ]
    },
    {
      "source":57,
      "target":44,
      "directed":false,
      "length":0.0113874,
      "support":0.0,
      "removed":false,
      "sequences":[
        "ID_CEC-19-0541|ST_2|CODE_15030|SX_M|RISK_NA|AGE_21|SES_NA|SCO_NA|CD4_NA|DRUG_NA|MET_NA|APP_NA|RES_1|REC_0|VEN_NA|CL_10|NAT_NA|2019-10-11",
        "ID_CEC-22-6868|ST_1|CODE_07106|SX_M|RISK_3|AGE_33|SES_2|SCO_3|CD4_1|DRUG_1|MET_NA|APP_1|RES_1|REC_0|VEN_0|CL_10|NAT_mex|2022-03-18"
      ],
      "attributes":[
        "BULK"
      ]
    },
    {
      "source":2476,
      "target":2477,
      "directed":false,
      "length":0.00814853,
      "support":0.0,
      "removed":false,
      "sequences":[
        "ID_CEC-19-0543|ST_2|CODE_15031|SX_M|RISK_NA|AGE_21|SES_NA|SCO_NA|CD4_1|DRUG_NA|MET_NA|APP_NA|RES_1|REC_0|VEN_NA|CL_198|NAT_NA|2019-10-11",
        "ID_CEC-20-0916|ST_1|CODE_09007|SX_M|RISK_3|AGE_52|SES_1|SCO_2|CD4_1|DRUG_0|MET_NA|APP_NA|RES_1|REC_0|VEN_NA|CL_198|NAT_mex|2020-07-14"
      ],
      "attributes":[
        "BULK"
      ]
    },
    {
      "source":519,
      "target":518,
      "directed":false,
      "length":0.0117247,
      "support":0.0,
      "removed":false,
      "sequences":[
        "ID_CEC-19-0546|ST_2|CODE_15039|SX_M|RISK_3|AGE_28|SES_2|SCO_2|CD4_1|DRUG_0|MET_NA|APP_1|RES_1|REC_0|VEN_1|CL_207|NAT_mex|2019-10-11",
        "ID_CEC-20-0994|ST_2|CODE_15013|SX_M|RISK_NA|AGE_29|SES_NA|SCO_NA|CD4_1|DRUG_NA|MET_NA|APP_NA|RES_1|REC_0|VEN_NA|CL_207|NAT_NA|2020-07-23"
      ],
      "attributes":[
        "BULK"
      ]
    },
    {
      "source":519,
      "target":510,
      "directed":false,
      "length":0.0131783,
      "support":0.0,
      "removed":false,
      "sequences":[
        "ID_CEC-19-0546|ST_2|CODE_15039|SX_M|RISK_3|AGE_28|SES_2|SCO_2|CD4_1|DRUG_0|MET_NA|APP_1|RES_1|REC_0|VEN_1|CL_207|NAT_mex|2019-10-11",
        "ID_CEC-20-2137|ST_2|CODE_15058|SX_M|RISK_3|AGE_24|SES_2|SCO_3|CD4_1|DRUG_0|MET_NA|APP_0|RES_1|REC_0|VEN_0|CL_207|NAT_mex|2020-11-30"
      ],
      "attributes":[
        "BULK"
      ]
    },
    {
      "source":519,
      "target":511,
      "directed":false,
      "length":0.00850607,
      "support":0.0,
      "removed":false,
      "sequences":[
        "ID_CEC-19-0546|ST_2|CODE_15039|SX_M|RISK_3|AGE_28|SES_2|SCO_2|CD4_1|DRUG_0|MET_NA|APP_1|RES_1|REC_0|VEN_1|CL_207|NAT_mex|2019-10-11",
        "ID_CEC-21-2796|ST_1|CODE_09015|SX_M|RISK_3|AGE_38|SES_2|SCO_3|CD4_1|DRUG_1|MET_NA|APP_1|RES_1|REC_0|VEN_1|CL_207|NAT_mex|2021-03-01"
      ],
      "attributes":[
        "BULK"
      ]
    },
    {
      "source":519,
      "target":512,
      "directed":false,
      "length":0.0102924,
      "support":0.0,
      "removed":false,
      "sequences":[
        "ID_CEC-19-0546|ST_2|CODE_15039|SX_M|RISK_3|AGE_28|SES_2|SCO_2|CD4_1|DRUG_0|MET_NA|APP_1|RES_1|REC_0|VEN_1|CL_207|NAT_mex|2019-10-11",
        "ID_CEC-21-2834|ST_2|CODE_15060|SX_M|RISK_3|AGE_23|SES_2|SCO_2|CD4_1|DRUG_1|MET_NA|APP_0|RES_1|REC_0|VEN_0|CL_207|NAT_mex|2021-03-03"
      ],
      "attributes":[
        "BULK"
      ]
    },
    {
      "source":519,
      "target":516,
      "directed":false,
      "length":0.0138805,
      "support":0.0,
      "removed":false,
      "sequences":[
        "ID_CEC-19-0546|ST_2|CODE_15039|SX_M|RISK_3|AGE_28|SES_2|SCO_2|CD4_1|DRUG_0|MET_NA|APP_1|RES_1|REC_0|VEN_1|CL_207|NAT_mex|2019-10-11",
        "ID_CEC-22-7081|ST_1|CODE_09007|SX_M|RISK_3|AGE_26|SES_2|SCO_3|CD4_1|DRUG_0|MET_NA|APP_1|RES_1|REC_0|VEN_0|CL_207|NAT_mex|2022-04-06"
      ],
      "attributes":[
        "BULK"
      ]
    },
    {
      "source":1423,
      "target":1420,
      "directed":false,
      "length":0.00317197,
      "support":0.0,
      "removed":false,
      "sequences":[
        "ID_CEC-19-0550|ST_1|CODE_09010|SX_M|RISK_NA|AGE_28|SES_NA|SCO_NA|CD4_3|DRUG_NA|MET_NA|APP_NA|RES_1|REC_0|VEN_NA|CL_146|NAT_NA|2019-10-14",
        "ID_CEC-20-1732|ST_2|CODE_15122|SX_M|RISK_3|AGE_26|SES_2|SCO_2|CD4_2|DRUG_0|MET_NA|APP_0|RES_1|REC_0|VEN_0|CL_146|NAT_mex|2020-10-15"
      ],
      "attributes":[
        "BULK"
      ]
    },
    {
      "source":586,
      "target":584,
      "directed":false,
      "length":0.0102806,
      "support":0.0,
      "removed":false,
      "sequences":[
        "ID_CEC-19-0554|ST_1|CODE_09015|SX_M|RISK_NA|AGE_20|SES_NA|SCO_NA|CD4_3|DRUG_NA|MET_NA|APP_NA|RES_1|REC_0|VEN_NA|CL_144|NAT_NA|2019-10-16",
        "ID_CEC-19-0711|ST_1|CODE_07106|SX_M|RISK_NA|AGE_24|SES_NA|SCO_NA|CD4_2|DRUG_NA|MET_NA|APP_NA|RES_2|REC_0|VEN_NA|CL_144|NAT_NA|2019-11-01"
      ],
      "attributes":[
        "BULK"
      ]
    },
    {
      "source":586,
      "target":578,
      "directed":false,
      "length":0.00885675,
      "support":0.0,
      "removed":false,
      "sequences":[
        "ID_CEC-19-0554|ST_1|CODE_09015|SX_M|RISK_NA|AGE_20|SES_NA|SCO_NA|CD4_3|DRUG_NA|MET_NA|APP_NA|RES_1|REC_0|VEN_NA|CL_144|NAT_NA|2019-10-16",
        "ID_CEC-20-1609|ST_1|CODE_09015|SX_M|RISK_3|AGE_29|SES_2|SCO_3|CD4_1|DRUG_1|MET_NA|APP_1|RES_1|REC_0|VEN_0|CL_144|NAT_mex|2020-10-05"
      ],
      "attributes":[
        "BULK"
      ]
    },
    {
      "source":586,
      "target":579,
      "directed":false,
      "length":0.00849769,
      "support":0.0,
      "removed":false,
      "sequences":[
        "ID_CEC-19-0554|ST_1|CODE_09015|SX_M|RISK_NA|AGE_20|SES_NA|SCO_NA|CD4_3|DRUG_NA|MET_NA|APP_NA|RES_1|REC_0|VEN_NA|CL_144|NAT_NA|2019-10-16",
        "ID_CEC-21-3357|ST_2|CODE_15033|SX_M|RISK_3|AGE_25|SES_2|SCO_2|CD4_2|DRUG_0|MET_NA|APP_0|RES_5|REC_0|VEN_0|CL_144|NAT_mex|2021-04-20"
      ],
      "attributes":[
        "BULK"
      ]
    },
    {
      "source":586,
      "target":580,
      "directed":false,
      "length":0.0120813,
      "support":0.0,
      "removed":false,
      "sequences":[
        "ID_CEC-19-0554|ST_1|CODE_09015|SX_M|RISK_NA|AGE_20|SES_NA|SCO_NA|CD4_3|DRUG_NA|MET_NA|APP_NA|RES_1|REC_0|VEN_NA|CL_144|NAT_NA|2019-10-16",
        "ID_CEC-21-3574|ST_2|CODE_15023|SX_M|RISK_3|AGE_19|SES_1|SCO_2|CD4_1|DRUG_1|MET_NA|APP_0|RES_1|REC_0|VEN_0|CL_144|NAT_mex|2021-05-07"
      ],
      "attributes":[
        "BULK"
      ]
    },
    {
      "source":586,
      "target":581,
      "directed":false,
      "length":0.00992733,
      "support":0.0,
      "removed":false,
      "sequences":[
        "ID_CEC-19-0554|ST_1|CODE_09015|SX_M|RISK_NA|AGE_20|SES_NA|SCO_NA|CD4_3|DRUG_NA|MET_NA|APP_NA|RES_1|REC_0|VEN_NA|CL_144|NAT_NA|2019-10-16",
        "ID_CEC-21-4898|ST_1|CODE_09010|SX_M|RISK_3|AGE_21|SES_2|SCO_2|CD4_3|DRUG_0|MET_NA|APP_1|RES_1|REC_0|VEN_0|CL_144|NAT_mex|2021-09-20"
      ],
      "attributes":[
        "BULK"
      ]
    },
    {
      "source":2478,
      "target":2479,
      "directed":false,
      "length":0.00887516,
      "support":0.0,
      "removed":false,
      "sequences":[
        "ID_CEC-19-0557|ST_1|CODE_09005|SX_M|RISK_NA|AGE_44|SES_NA|SCO_NA|CD4_1|DRUG_NA|MET_NA|APP_NA|RES_1|REC_0|VEN_NA|CL_56|NAT_NA|2019-10-16",
        "ID_CEC-21-5871|ST_2|CODE_15033|SX_M|RISK_3|AGE_25|SES_1|SCO_2|CD4_2|DRUG_1|MET_NA|APP_0|RES_1|REC_0|VEN_1|CL_56|NAT_mex|2021-12-08"
      ],
      "attributes":[
        "BULK"
      ]
    },
    {
      "source":151,
      "target":149,
      "directed":false,
      "length":0.00388133,
      "support":0.0,
      "removed":false,
      "sequences":[
        "ID_CEC-19-0559|ST_2|CODE_15106|SX_M|RISK_NA|AGE_35|SES_NA|SCO_NA|CD4_2|DRUG_NA|MET_NA|APP_NA|RES_2|REC_0|VEN_NA|CL_62|NAT_NA|2019-10-16",
        "ID_CEC-19-0833|ST_1|CODE_09006|SX_M|RISK_NA|AGE_24|SES_NA|SCO_NA|CD4_2|DRUG_NA|MET_NA|APP_NA|RES_1|REC_0|VEN_NA|CL_62|NAT_NA|2019-11-15"
      ],
      "attributes":[
        "BULK"
      ]
    },
    {
      "source":151,
      "target":150,
      "directed":false,
      "length":0.00459269,
      "support":0.0,
      "removed":false,
      "sequences":[
        "ID_CEC-19-0559|ST_2|CODE_15106|SX_M|RISK_NA|AGE_35|SES_NA|SCO_NA|CD4_2|DRUG_NA|MET_NA|APP_NA|RES_2|REC_0|VEN_NA|CL_62|NAT_NA|2019-10-16",
        "ID_CEC-19-0930|ST_1|CODE_09007|SX_M|RISK_NA|AGE_21|SES_NA|SCO_NA|CD4_2|DRUG_NA|MET_NA|APP_NA|RES_1|REC_1|VEN_NA|CL_62|NAT_NA|2019-11-27"
      ],
      "attributes":[
        "BULK"
      ]
    },
    {
      "source":151,
      "target":147,
      "directed":false,
      "length":0.00352825,
      "support":0.0,
      "removed":false,
      "sequences":[
        "ID_CEC-19-0559|ST_2|CODE_15106|SX_M|RISK_NA|AGE_35|SES_NA|SCO_NA|CD4_2|DRUG_NA|MET_NA|APP_NA|RES_2|REC_0|VEN_NA|CL_62|NAT_NA|2019-10-16",
        "ID_CEC-20-1307|ST_1|CODE_07106|SX_M|RISK_NA|AGE_29|SES_NA|SCO_NA|CD4_1|DRUG_NA|MET_NA|APP_NA|RES_1|REC_0|VEN_NA|CL_62|NAT_NA|2020-08-31"
      ],
      "attributes":[
        "BULK"
      ]
    },
    {
      "source":151,
      "target":148,
      "directed":false,
      "length":0.00281903,
      "support":0.0,
      "removed":false,
      "sequences":[
        "ID_CEC-19-0559|ST_2|CODE_15106|SX_M|RISK_NA|AGE_35|SES_NA|SCO_NA|CD4_2|DRUG_NA|MET_NA|APP_NA|RES_2|REC_0|VEN_NA|CL_62|NAT_NA|2019-10-16",
        "ID_CEC-20-2112|ST_1|CODE_09016|SX_M|RISK_3|AGE_38|SES_1|SCO_3|CD4_1|DRUG_0|MET_NA|APP_1|RES_1|REC_0|VEN_0|CL_62|NAT_mex|2020-11-25"
      ],
      "attributes":[
        "BULK"
      ]
    },
    {
      "source":151,
      "target":145,
      "directed":false,
      "length":0.00176201,
      "support":0.0,
      "removed":false,
      "sequences":[
        "ID_CEC-19-0559|ST_2|CODE_15106|SX_M|RISK_NA|AGE_35|SES_NA|SCO_NA|CD4_2|DRUG_NA|MET_NA|APP_NA|RES_2|REC_0|VEN_NA|CL_62|NAT_NA|2019-10-16",
        "ID_CEC-21-2316|ST_1|CODE_07106|SX_M|RISK_3|AGE_41|SES_2|SCO_3|CD4_1|DRUG_0|MET_NA|APP_0|RES_1|REC_0|VEN_0|CL_62|NAT_mex|2021-01-07"
      ],
      "attributes":[
        "BULK"
      ]
    },
    {
      "source":151,
      "target":146,
      "directed":false,
      "length":0.00849995,
      "support":0.0,
      "removed":false,
      "sequences":[
        "ID_CEC-19-0559|ST_2|CODE_15106|SX_M|RISK_NA|AGE_35|SES_NA|SCO_NA|CD4_2|DRUG_NA|MET_NA|APP_NA|RES_2|REC_0|VEN_NA|CL_62|NAT_NA|2019-10-16",
        "ID_CEC-21-2448|ST_1|CODE_09003|SX_M|RISK_3|AGE_26|SES_2|SCO_2|CD4_2|DRUG_1|MET_0|APP_1|RES_1|REC_0|VEN_1|CL_62|NAT_mex|2021-01-21"
      ],
      "attributes":[
        "BULK"
      ]
    },
    {
      "source":151,
      "target":132,
      "directed":false,
      "length":0.00565456,
      "support":0.0,
      "removed":false,
      "sequences":[
        "ID_CEC-19-0559|ST_2|CODE_15106|SX_M|RISK_NA|AGE_35|SES_NA|SCO_NA|CD4_2|DRUG_NA|MET_NA|APP_NA|RES_2|REC_0|VEN_NA|CL_62|NAT_NA|2019-10-16",
        "ID_CEC-21-3066|ST_1|CODE_07106|SX_M|RISK_3|AGE_39|SES_1|SCO_2|CD4_2|DRUG_1|MET_NA|APP_1|RES_1|REC_1|VEN_0|CL_62|NAT_mex|2021-03-24"
      ],
      "attributes":[
        "BULK"
      ]
    },
    {
      "source":151,
      "target":133,
      "directed":false,
      "length":0.0106448,
      "support":0.0,
      "removed":false,
      "sequences":[
        "ID_CEC-19-0559|ST_2|CODE_15106|SX_M|RISK_NA|AGE_35|SES_NA|SCO_NA|CD4_2|DRUG_NA|MET_NA|APP_NA|RES_2|REC_0|VEN_NA|CL_62|NAT_NA|2019-10-16",
        "ID_CEC-21-3608|ST_1|CODE_09007|SX_M|RISK_3|AGE_26|SES_2|SCO_2|CD4_1|DRUG_1|MET_NA|APP_1|RES_4|REC_0|VEN_NA|CL_62|NAT_mex|2021-05-11"
      ],
      "attributes":[
        "BULK"
      ]
    },
    {
      "source":151,
      "target":134,
      "directed":false,
      "length":0.00246698,
      "support":0.0,
      "removed":false,
      "sequences":[
        "ID_CEC-19-0559|ST_2|CODE_15106|SX_M|RISK_NA|AGE_35|SES_NA|SCO_NA|CD4_2|DRUG_NA|MET_NA|APP_NA|RES_2|REC_0|VEN_NA|CL_62|NAT_NA|2019-10-16",
        "ID_CEC-21-3663|ST_1|CODE_07106|SX_M|RISK_3|AGE_20|SES_2|SCO_2|CD4_2|DRUG_1|MET_NA|APP_0|RES_1|REC_0|VEN_1|CL_62|NAT_mex|2021-05-18"
      ],
      "attributes":[
        "BULK"
      ]
    },
    {
      "source":151,
      "target":135,
      "directed":false,
      "length":0.00317477,
      "support":0.0,
      "removed":false,
      "sequences":[
        "ID_CEC-19-0559|ST_2|CODE_15106|SX_M|RISK_NA|AGE_35|SES_NA|SCO_NA|CD4_2|DRUG_NA|MET_NA|APP_NA|RES_2|REC_0|VEN_NA|CL_62|NAT_NA|2019-10-16",
        "ID_CEC-21-3693|ST_1|CODE_09008|SX_M|RISK_3|AGE_28|SES_2|SCO_3|CD4_3|DRUG_0|MET_NA|APP_0|RES_1|REC_0|VEN_0|CL_62|NAT_mex|2021-05-19"
      ],
      "attributes":[
        "BULK"
      ]
    },
    {
      "source":151,
      "target":136,
      "directed":false,
      "length":0.00317412,
      "support":0.0,
      "removed":false,
      "sequences":[
        "ID_CEC-19-0559|ST_2|CODE_15106|SX_M|RISK_NA|AGE_35|SES_NA|SCO_NA|CD4_2|DRUG_NA|MET_NA|APP_NA|RES_2|REC_0|VEN_NA|CL_62|NAT_NA|2019-10-16",
        "ID_CEC-21-3794|ST_1|CODE_07106|SX_M|RISK_3|AGE_35|SES_1|SCO_2|CD4_2|DRUG_1|MET_NA|APP_1|RES_1|REC_1|VEN_1|CL_62|NAT_mex|2021-05-26"
      ],
      "attributes":[
        "BULK"
      ]
    },
    {
      "source":151,
      "target":137,
      "directed":false,
      "length":0.00565618,
      "support":0.0,
      "removed":false,
      "sequences":[
        "ID_CEC-19-0559|ST_2|CODE_15106|SX_M|RISK_NA|AGE_35|SES_NA|SCO_NA|CD4_2|DRUG_NA|MET_NA|APP_NA|RES_2|REC_0|VEN_NA|CL_62|NAT_NA|2019-10-16",
        "ID_CEC-21-3828|ST_1|CODE_09015|SX_M|RISK_3|AGE_31|SES_2|SCO_3|CD4_1|DRUG_NA|MET_NA|APP_1|RES_1|REC_0|VEN_1|CL_62|NAT_mex|2021-06-01"
      ],
      "attributes":[
        "BULK"
      ]
    },
    {
      "source":151,
      "target":138,
      "directed":false,
      "length":0.00565618,
      "support":0.0,
      "removed":false,
      "sequences":[
        "ID_CEC-19-0559|ST_2|CODE_15106|SX_M|RISK_NA|AGE_35|SES_NA|SCO_NA|CD4_2|DRUG_NA|MET_NA|APP_NA|RES_2|REC_0|VEN_NA|CL_62|NAT_NA|2019-10-16",
        "ID_CEC-21-3838|ST_2|CODE_15025|SX_M|RISK_3|AGE_22|SES_2|SCO_2|CD4_2|DRUG_1|MET_NA|APP_1|RES_1|REC_0|VEN_1|CL_62|NAT_mex|2021-06-01"
      ],
      "attributes":[
        "BULK"
      ]
    },
    {
      "source":151,
      "target":139,
      "directed":false,
      "length":0.00352824,
      "support":0.0,
      "removed":false,
      "sequences":[
        "ID_CEC-19-0559|ST_2|CODE_15106|SX_M|RISK_NA|AGE_35|SES_NA|SCO_NA|CD4_2|DRUG_NA|MET_NA|APP_NA|RES_2|REC_0|VEN_NA|CL_62|NAT_NA|2019-10-16",
        "ID_CEC-21-4534|ST_1|CODE_09015|SX_M|RISK_3|AGE_24|SES_2|SCO_3|CD4_2|DRUG_1|MET_NA|APP_1|RES_1|REC_0|VEN_1|CL_62|NAT_mex|2021-08-11"
      ],
      "attributes":[
        "BULK"
      ]
    },
    {
      "source":151,
      "target":140,
      "directed":false,
      "length":0.0070803,
      "support":0.0,
      "removed":false,
      "sequences":[
        "ID_CEC-19-0559|ST_2|CODE_15106|SX_M|RISK_NA|AGE_35|SES_NA|SCO_NA|CD4_2|DRUG_NA|MET_NA|APP_NA|RES_2|REC_0|VEN_NA|CL_62|NAT_NA|2019-10-16",
        "ID_CEC-21-5502|ST_1|CODE_09007|SX_M|RISK_3|AGE_22|SES_2|SCO_2|CD4_2|DRUG_1|MET_NA|APP_1|RES_1|REC_1|VEN_1|CL_62|NAT_mex|2021-11-09"
      ],
      "attributes":[
        "BULK"
      ]
    },
    {
      "source":151,
      "target":141,
      "directed":false,
      "length":0.00707435,
      "support":0.0,
      "removed":false,
      "sequences":[
        "ID_CEC-19-0559|ST_2|CODE_15106|SX_M|RISK_NA|AGE_35|SES_NA|SCO_NA|CD4_2|DRUG_NA|MET_NA|APP_NA|RES_2|REC_0|VEN_NA|CL_62|NAT_NA|2019-10-16",
        "ID_CEC-22-6059|ST_1|CODE_09012|SX_M|RISK_3|AGE_26|SES_2|SCO_2|CD4_1|DRUG_1|MET_NA|APP_1|RES_1|REC_0|VEN_1|CL_62|NAT_mex|2022-01-10"
      ],
      "attributes":[
        "BULK"
      ]
    },
    {
      "source":151,
      "target":142,
      "directed":false,
      "length":0.00529892,
      "support":0.0,
      "removed":false,
      "sequences":[
        "ID_CEC-19-0559|ST_2|CODE_15106|SX_M|RISK_NA|AGE_35|SES_NA|SCO_NA|CD4_2|DRUG_NA|MET_NA|APP_NA|RES_2|REC_0|VEN_NA|CL_62|NAT_NA|2019-10-16",
        "ID_CEC-22-6585|ST_2|CODE_15058|SX_M|RISK_3|AGE_35|SES_1|SCO_3|CD4_1|DRUG_1|MET_NA|APP_NA|RES_1|REC_0|VEN_0|CL_62|NAT_mex|2022-02-24"
      ],
      "attributes":[
        "BULK"
      ]
    },
    {
      "source":151,
      "target":143,
      "directed":false,
      "length":0.00388433,
      "support":0.0,
      "removed":false,
      "sequences":[
        "ID_CEC-19-0559|ST_2|CODE_15106|SX_M|RISK_NA|AGE_35|SES_NA|SCO_NA|CD4_2|DRUG_NA|MET_NA|APP_NA|RES_2|REC_0|VEN_NA|CL_62|NAT_NA|2019-10-16",
        "ID_CEC-22-6719|ST_1|CODE_09015|SX_M|RISK_3|AGE_29|SES_1|SCO_2|CD4_1|DRUG_0|MET_NA|APP_1|RES_1|REC_0|VEN_0|CL_62|NAT_mex|2022-03-07"
      ],
      "attributes":[
        "BULK"
      ]
    },
    {
      "source":151,
      "target":144,
      "directed":false,
      "length":0.00672128,
      "support":0.0,
      "removed":false,
      "sequences":[
        "ID_CEC-19-0559|ST_2|CODE_15106|SX_M|RISK_NA|AGE_35|SES_NA|SCO_NA|CD4_2|DRUG_NA|MET_NA|APP_NA|RES_2|REC_0|VEN_NA|CL_62|NAT_NA|2019-10-16",
        "ID_CEC-22-9694|ST_1|CODE_09005|SX_M|RISK_3|AGE_26|SES_2|SCO_3|CD4_2|DRUG_1|MET_NA|APP_1|RES_1|REC_0|VEN_1|CL_62|NAT_mex|2022-11-28"
      ],
      "attributes":[
        "BULK"
      ]
    },
    {
      "source":1898,
      "target":1899,
      "directed":false,
      "length":0.00423904,
      "support":0.0,
      "removed":false,
      "sequences":[
        "ID_CEC-19-0561|ST_2|CODE_15029|SX_M|RISK_NA|AGE_25|SES_NA|SCO_NA|CD4_3|DRUG_NA|MET_NA|APP_NA|RES_1|REC_1|VEN_NA|CL_67|NAT_NA|2019-10-16",
        "ID_CEC-19-0905|ST_1|CODE_09006|SX_M|RISK_NA|AGE_18|SES_NA|SCO_NA|CD4_2|DRUG_NA|MET_NA|APP_NA|RES_1|REC_0|VEN_NA|CL_67|NAT_NA|2019-11-27"
      ],
      "attributes":[
        "BULK"
      ]
    },
    {
      "source":1898,
      "target":1897,
      "directed":false,
      "length":0.00672689,
      "support":0.0,
      "removed":false,
      "sequences":[
        "ID_CEC-19-0561|ST_2|CODE_15029|SX_M|RISK_NA|AGE_25|SES_NA|SCO_NA|CD4_3|DRUG_NA|MET_NA|APP_NA|RES_1|REC_1|VEN_NA|CL_67|NAT_NA|2019-10-16",
        "ID_CEC-21-3526|ST_1|CODE_09015|SX_M|RISK_3|AGE_21|SES_1|SCO_2|CD4_1|DRUG_0|MET_NA|APP_0|RES_1|REC_0|VEN_0|CL_67|NAT_mex|2021-05-03"
      ],
      "attributes":[
        "BULK"
      ]
    },
    {
      "source":86,
      "target":83,
      "directed":false,
      "length":0.011756,
      "support":0.0,
      "removed":false,
      "sequences":[
        "ID_CEC-19-0562|ST_2|CODE_15013|SX_M|RISK_NA|AGE_20|SES_NA|SCO_NA|CD4_2|DRUG_NA|MET_NA|APP_NA|RES_2|REC_0|VEN_NA|CL_85|NAT_NA|2019-10-16",
        "ID_CEC-20-1827|ST_2|CODE_15013|SX_M|RISK_3|AGE_23|SES_1|SCO_2|CD4_1|DRUG_1|MET_NA|APP_1|RES_1|REC_0|VEN_0|CL_85|NAT_mex|2020-10-26"
      ],
      "attributes":[
        "BULK"
      ]
    },
    {
      "source":86,
      "target":64,
      "directed":false,
      "length":0.013923,
      "support":0.0,
      "removed":false,
      "sequences":[
        "ID_CEC-19-0562|ST_2|CODE_15013|SX_M|RISK_NA|AGE_20|SES_NA|SCO_NA|CD4_2|DRUG_NA|MET_NA|APP_NA|RES_2|REC_0|VEN_NA|CL_85|NAT_NA|2019-10-16",
        "ID_CEC-21-3036|ST_1|CODE_09010|SX_M|RISK_3|AGE_38|SES_1|SCO_3|CD4_1|DRUG_1|MET_NA|APP_1|RES_1|REC_0|VEN_1|CL_85|NAT_mex|2021-03-23"
      ],
      "attributes":[
        "BULK"
      ]
    },
    {
      "source":86,
      "target":66,
      "directed":false,
      "length":0.012877,
      "support":0.0,
      "removed":false,
      "sequences":[
        "ID_CEC-19-0562|ST_2|CODE_15013|SX_M|RISK_NA|AGE_20|SES_NA|SCO_NA|CD4_2|DRUG_NA|MET_NA|APP_NA|RES_2|REC_0|VEN_NA|CL_85|NAT_NA|2019-10-16",
        "ID_CEC-21-3921|ST_1|CODE_09011|SX_M|RISK_3|AGE_26|SES_2|SCO_2|CD4_1|DRUG_NA|MET_NA|APP_NA|RES_2|REC_0|VEN_NA|CL_85|NAT_mex|2021-06-07"
      ],
      "attributes":[
        "BULK"
      ]
    },
    {
      "source":86,
      "target":67,
      "directed":false,
      "length":0.00637687,
      "support":0.0,
      "removed":false,
      "sequences":[
        "ID_CEC-19-0562|ST_2|CODE_15013|SX_M|RISK_NA|AGE_20|SES_NA|SCO_NA|CD4_2|DRUG_NA|MET_NA|APP_NA|RES_2|REC_0|VEN_NA|CL_85|NAT_NA|2019-10-16",
        "ID_CEC-21-4139|ST_2|CODE_15013|SX_M|RISK_3|AGE_22|SES_1|SCO_2|CD4_1|DRUG_1|MET_NA|APP_1|RES_1|REC_0|VEN_0|CL_85|NAT_mex|2021-06-29"
      ],
      "attributes":[
        "BULK"
      ]
    },
    {
      "source":2481,
      "target":2480,
      "directed":false,
      "length":0.00778985,
      "support":0.0,
      "removed":false,
      "sequences":[
        "ID_CEC-19-0566|ST_1|CODE_09013|SX_M|RISK_3|AGE_31|SES_1|SCO_2|CD4_1|DRUG_0|MET_NA|APP_0|RES_1|REC_0|VEN_0|CL_731|NAT_mex|2019-10-16",
        "ID_CEC-21-2639|ST_1|CODE_09007|SX_M|RISK_3|AGE_36|SES_2|SCO_3|CD4_1|DRUG_1|MET_1|APP_1|RES_1|REC_0|VEN_1|CL_731|NAT_mex|2021-02-11"
      ],
      "attributes":[
        "BULK"
      ]
    },
    {
      "source":1857,
      "target":1855,
      "directed":false,
      "length":0.00352701,
      "support":0.0,
      "removed":false,
      "sequences":[
        "ID_CEC-19-0567|ST_1|CODE_09011|SX_M|RISK_NA|AGE_31|SES_NA|SCO_NA|CD4_3|DRUG_NA|MET_NA|APP_NA|RES_1|REC_1|VEN_NA|CL_732|NAT_NA|2019-10-16",
        "ID_CEC-21-3295|ST_1|CODE_09011|SX_F|RISK_1|AGE_35|SES_2|SCO_1|CD4_1|DRUG_0|MET_NA|APP_NA|RES_1|REC_0|VEN_NA|CL_732|NAT_mex|2021-04-14"
      ],
      "attributes":[
        "BULK"
      ]
    },
    {
      "source":2483,
      "target":2482,
      "directed":false,
      "length":0.00814049,
      "support":0.0,
      "removed":false,
      "sequences":[
        "ID_CEC-19-0571|ST_1|CODE_09016|SX_M|RISK_NA|AGE_36|SES_NA|SCO_NA|CD4_2|DRUG_NA|MET_NA|APP_NA|RES_1|REC_0|VEN_NA|CL_733|NAT_NA|2019-10-16",
        "ID_CEC-22-9013|ST_1|CODE_09016|SX_M|RISK_NA|AGE_53|SES_NA|SCO_NA|CD4_1|DRUG_NA|MET_NA|APP_NA|RES_1|REC_0|VEN_NA|CL_733|NAT_NA|2022-09-20"
      ],
      "attributes":[
        "BULK"
      ]
    },
    {
      "source":2485,
      "target":2484,
      "directed":false,
      "length":0.0049451,
      "support":0.0,
      "removed":false,
      "sequences":[
        "ID_CEC-19-0573|ST_2|CODE_15037|SX_M|RISK_NA|AGE_19|SES_NA|SCO_NA|CD4_1|DRUG_NA|MET_NA|APP_NA|RES_2|REC_0|VEN_NA|CL_349|NAT_NA|2019-10-16",
        "ID_CEC-19-0932|ST_1|CODE_09004|SX_M|RISK_NA|AGE_24|SES_NA|SCO_NA|CD4_1|DRUG_NA|MET_NA|APP_NA|RES_6|REC_0|VEN_NA|CL_349|NAT_NA|2019-11-27"
      ],
      "attributes":[
        "BULK"
      ]
    },
    {
      "source":1144,
      "target":1140,
      "directed":false,
      "length":0.00282141,
      "support":0.0,
      "removed":false,
      "sequences":[
        "ID_CEC-19-0574|ST_2|CODE_15033|SX_M|RISK_NA|AGE_46|SES_NA|SCO_NA|CD4_3|DRUG_NA|MET_NA|APP_NA|RES_1|REC_0|VEN_NA|CL_61|NAT_NA|2019-10-16",
        "ID_CEC-21-3636|ST_2|CODE_15100|SX_M|RISK_3|AGE_29|SES_2|SCO_3|CD4_2|DRUG_1|MET_NA|APP_1|RES_1|REC_0|VEN_1|CL_61|NAT_mex|2021-05-13"
      ],
      "attributes":[
        "BULK"
      ]
    },
    {
      "source":2486,
      "target":2487,
      "directed":false,
      "length":0.00105605,
      "support":0.0,
      "removed":false,
      "sequences":[
        "ID_CEC-19-0575|ST_1|CODE_09015|SX_M|RISK_NA|AGE_30|SES_NA|SCO_NA|CD4_1|DRUG_NA|MET_NA|APP_NA|RES_3|REC_0|VEN_NA|CL_314|NAT_NA|2019-10-16",
        "ID_CEC-20-2118|ST_1|CODE_09014|SX_M|RISK_3|AGE_45|SES_2|SCO_3|CD4_1|DRUG_1|MET_NA|APP_1|RES_3|REC_0|VEN_1|CL_314|NAT_mex|2020-11-27"
      ],
      "attributes":[
        "BULK"
      ]
    },
    {
      "source":1443,
      "target":1440,
      "directed":false,
      "length":0.00211556,
      "support":0.0,
      "removed":false,
      "sequences":[
        "ID_CEC-19-0576|ST_1|CODE_09002|SX_M|RISK_NA|AGE_31|SES_NA|SCO_NA|CD4_2|DRUG_NA|MET_NA|APP_NA|RES_1|REC_1|VEN_NA|CL_154|NAT_NA|2019-10-16",
        "ID_CEC-21-2412|ST_1|CODE_09002|SX_M|RISK_3|AGE_36|SES_1|SCO_2|CD4_2|DRUG_1|MET_NA|APP_0|RES_3|REC_0|VEN_0|CL_154|NAT_mex|2021-01-19"
      ],
      "attributes":[
        "BULK"
      ]
    },
    {
      "source":1443,
      "target":1441,
      "directed":false,
      "length":0.0124519,
      "support":0.0,
      "removed":false,
      "sequences":[
        "ID_CEC-19-0576|ST_1|CODE_09002|SX_M|RISK_NA|AGE_31|SES_NA|SCO_NA|CD4_2|DRUG_NA|MET_NA|APP_NA|RES_1|REC_1|VEN_NA|CL_154|NAT_NA|2019-10-16",
        "ID_CEC-21-4012|ST_2|CODE_15033|SX_M|RISK_3|AGE_32|SES_2|SCO_2|CD4_2|DRUG_1|MET_NA|APP_1|RES_2|REC_0|VEN_0|CL_154|NAT_mex|2021-06-17"
      ],
      "attributes":[
        "BULK"
      ]
    },
    {
      "source":1443,
      "target":1442,
      "directed":false,
      "length":0.0131769,
      "support":0.0,
      "removed":false,
      "sequences":[
        "ID_CEC-19-0576|ST_1|CODE_09002|SX_M|RISK_NA|AGE_31|SES_NA|SCO_NA|CD4_2|DRUG_NA|MET_NA|APP_NA|RES_1|REC_1|VEN_NA|CL_154|NAT_NA|2019-10-16",
        "ID_CEC-21-5343|ST_1|CODE_09016|SX_M|RISK_3|AGE_30|SES_2|SCO_3|CD4_2|DRUG_1|MET_NA|APP_0|RES_1|REC_0|VEN_0|CL_154|NAT_mex|2021-10-26"
      ],
      "attributes":[
        "BULK"
      ]
    },
    {
      "source":1149,
      "target":1148,
      "directed":false,
      "length":0.010277,
      "support":0.0,
      "removed":false,
      "sequences":[
        "ID_CEC-19-0578|ST_2|CODE_15081|SX_M|RISK_NA|AGE_23|SES_NA|SCO_NA|CD4_2|DRUG_NA|MET_NA|APP_NA|RES_5|REC_0|VEN_NA|CL_413|NAT_NA|2019-10-16",
        "ID_CEC-21-2970|ST_2|CODE_15033|SX_M|RISK_3|AGE_19|SES_1|SCO_2|CD4_1|DRUG_1|MET_NA|APP_1|RES_5|REC_0|VEN_0|CL_413|NAT_mex|2021-03-17"
      ],
      "attributes":[
        "BULK"
      ]
    },
    {
      "source":1149,
      "target":1145,
      "directed":false,
      "length":0.00885233,
      "support":0.0,
      "removed":false,
      "sequences":[
        "ID_CEC-19-0578|ST_2|CODE_15081|SX_M|RISK_NA|AGE_23|SES_NA|SCO_NA|CD4_2|DRUG_NA|MET_NA|APP_NA|RES_5|REC_0|VEN_NA|CL_413|NAT_NA|2019-10-16",
        "ID_CEC-21-3013|ST_2|CODE_15033|SX_M|RISK_3|AGE_24|SES_1|SCO_2|CD4_1|DRUG_1|MET_NA|APP_0|RES_5|REC_0|VEN_0|CL_413|NAT_mex|2021-03-19"
      ],
      "attributes":[
        "BULK"
      ]
    },
    {
      "source":1149,
      "target":1146,
      "directed":false,
      "length":0.0135131,
      "support":0.0,
      "removed":false,
      "sequences":[
        "ID_CEC-19-0578|ST_2|CODE_15081|SX_M|RISK_NA|AGE_23|SES_NA|SCO_NA|CD4_2|DRUG_NA|MET_NA|APP_NA|RES_5|REC_0|VEN_NA|CL_413|NAT_NA|2019-10-16",
        "ID_CEC-21-5702|ST_2|CODE_15033|SX_M|RISK_3|AGE_25|SES_2|SCO_2|CD4_1|DRUG_0|MET_NA|APP_0|RES_5|REC_0|VEN_0|CL_413|NAT_mex|2021-11-26"
      ],
      "attributes":[
        "BULK"
      ]
    },
    {
      "source":1902,
      "target":1900,
      "directed":false,
      "length":0.00815036,
      "support":0.0,
      "removed":false,
      "sequences":[
        "ID_CEC-19-0579|ST_1|CODE_09007|SX_M|RISK_NA|AGE_24|SES_NA|SCO_NA|CD4_3|DRUG_NA|MET_NA|APP_NA|RES_1|REC_0|VEN_NA|CL_371|NAT_NA|2019-10-16",
        "ID_CEC-20-1677|ST_1|CODE_09016|SX_M|RISK_3|AGE_33|SES_2|SCO_3|CD4_2|DRUG_1|MET_NA|APP_1|RES_1|REC_0|VEN_1|CL_371|NAT_mex|2020-10-12"
      ],
      "attributes":[
        "BULK"
      ]
    },
    {
      "source":2489,
      "target":2488,
      "directed":false,
      "length":0.00958188,
      "support":0.0,
      "removed":false,
      "sequences":[
        "ID_CEC-19-0582|ST_1|CODE_09012|SX_M|RISK_NA|AGE_19|SES_NA|SCO_NA|CD4_2|DRUG_NA|MET_NA|APP_NA|RES_1|REC_0|VEN_NA|CL_1252|NAT_NA|2019-10-16",
        "ID_CEC-22-9865|ST_1|CODE_09007|SX_M|RISK_3|AGE_19|SES_1|SCO_3|CD4_2|DRUG_1|MET_NA|APP_1|RES_2|REC_1|VEN_1|CL_1252|NAT_mex|2022-12-14"
      ],
      "attributes":[
        "BULK"
      ]
    },
    {
      "source":1397,
      "target":1398,
      "directed":false,
      "length":0.0126267,
      "support":0.0,
      "removed":false,
      "sequences":[
        "ID_CEC-19-0583|ST_1|CODE_09010|SX_M|RISK_NA|AGE_28|SES_NA|SCO_NA|CD4_2|DRUG_NA|MET_NA|APP_NA|RES_1|REC_1|VEN_NA|CL_217|NAT_NA|2019-10-16",
        "ID_CEC-20-1739|ST_1|CODE_09009|SX_M|RISK_3|AGE_36|SES_1|SCO_2|CD4_1|DRUG_1|MET_NA|APP_1|RES_1|REC_0|VEN_0|CL_217|NAT_mex|2020-10-15"
      ],
      "attributes":[
        "BULK"
      ]
    },
    {
      "source":1397,
      "target":1399,
      "directed":false,
      "length":0.0,
      "support":0.0,
      "removed":false,
      "sequences":[
        "ID_CEC-19-0583|ST_1|CODE_09010|SX_M|RISK_NA|AGE_28|SES_NA|SCO_NA|CD4_2|DRUG_NA|MET_NA|APP_NA|RES_1|REC_1|VEN_NA|CL_217|NAT_NA|2019-10-16",
        "ID_CEC-21-3159|ST_1|CODE_07106|SX_M|RISK_3|AGE_43|SES_1|SCO_2|CD4_1|DRUG_NA|MET_NA|APP_NA|RES_1|REC_0|VEN_NA|CL_217|NAT_mex|2021-04-05"
      ],
      "attributes":[
        "BULK"
      ]
    },
    {
      "source":827,
      "target":828,
      "directed":false,
      "length":0.011354,
      "support":0.0,
      "removed":false,
      "sequences":[
        "ID_CEC-19-0585|ST_2|CODE_15033|SX_M|RISK_NA|AGE_30|SES_NA|SCO_NA|CD4_2|DRUG_NA|MET_NA|APP_NA|RES_1|REC_0|VEN_NA|CL_9|NAT_NA|2019-10-16",
        "ID_CEC-20-1170|ST_1|CODE_09005|SX_M|RISK_3|AGE_37|SES_2|SCO_3|CD4_1|DRUG_0|MET_NA|APP_0|RES_1|REC_0|VEN_0|CL_9|NAT_mex|2020-08-14"
      ],
      "attributes":[
        "BULK"
      ]
    },
    {
      "source":827,
      "target":829,
      "directed":false,
      "length":0.00459338,
      "support":0.0,
      "removed":false,
      "sequences":[
        "ID_CEC-19-0585|ST_2|CODE_15033|SX_M|RISK_NA|AGE_30|SES_NA|SCO_NA|CD4_2|DRUG_NA|MET_NA|APP_NA|RES_1|REC_0|VEN_NA|CL_9|NAT_NA|2019-10-16",
        "ID_CEC-21-2373|ST_2|CODE_15122|SX_M|RISK_3|AGE_27|SES_2|SCO_2|CD4_2|DRUG_1|MET_NA|APP_1|RES_1|REC_0|VEN_NA|CL_9|NAT_mex|2021-01-14"
      ],
      "attributes":[
        "BULK"
      ]
    },
    {
      "source":827,
      "target":830,
      "directed":false,
      "length":0.00529631,
      "support":0.0,
      "removed":false,
      "sequences":[
        "ID_CEC-19-0585|ST_2|CODE_15033|SX_M|RISK_NA|AGE_30|SES_NA|SCO_NA|CD4_2|DRUG_NA|MET_NA|APP_NA|RES_1|REC_0|VEN_NA|CL_9|NAT_NA|2019-10-16",
        "ID_CEC-21-2434|ST_1|CODE_09015|SX_M|RISK_3|AGE_28|SES_2|SCO_3|CD4_2|DRUG_1|MET_NA|APP_1|RES_1|REC_0|VEN_0|CL_9|NAT_mex|2021-01-20"
      ],
      "attributes":[
        "BULK"
      ]
    },
    {
      "source":827,
      "target":831,
      "directed":false,
      "length":0.00459191,
      "support":0.0,
      "removed":false,
      "sequences":[
        "ID_CEC-19-0585|ST_2|CODE_15033|SX_M|RISK_NA|AGE_30|SES_NA|SCO_NA|CD4_2|DRUG_NA|MET_NA|APP_NA|RES_1|REC_0|VEN_NA|CL_9|NAT_NA|2019-10-16",
        "ID_CEC-21-3250|ST_1|CODE_09006|SX_M|RISK_3|AGE_23|SES_2|SCO_3|CD4_2|DRUG_0|MET_NA|APP_1|RES_1|REC_1|VEN_0|CL_9|NAT_mex|2021-04-12"
      ],
      "attributes":[
        "BULK"
      ]
    },
    {
      "source":87,
      "target":88,
      "directed":false,
      "length":0.0010568,
      "support":0.0,
      "removed":false,
      "sequences":[
        "ID_CEC-19-0586|ST_1|CODE_09006|SX_M|RISK_NA|AGE_20|SES_NA|SCO_NA|CD4_3|DRUG_NA|MET_NA|APP_NA|RES_1|REC_0|VEN_NA|CL_16|NAT_NA|2019-10-16",
        "ID_CEC-21-2320|ST_2|CODE_15081|SX_M|RISK_3|AGE_19|SES_2|SCO_2|CD4_1|DRUG_0|MET_NA|APP_0|RES_1|REC_0|VEN_0|CL_16|NAT_mex|2021-01-08"
      ],
      "attributes":[
        "BULK"
      ]
    },
    {
      "source":87,
      "target":89,
      "directed":false,
      "length":0.0128132,
      "support":0.0,
      "removed":false,
      "sequences":[
        "ID_CEC-19-0586|ST_1|CODE_09006|SX_M|RISK_NA|AGE_20|SES_NA|SCO_NA|CD4_3|DRUG_NA|MET_NA|APP_NA|RES_1|REC_0|VEN_NA|CL_16|NAT_NA|2019-10-16",
        "ID_CEC-21-2486|ST_1|CODE_09010|SX_M|RISK_3|AGE_51|SES_2|SCO_3|CD4_1|DRUG_1|MET_NA|APP_1|RES_1|REC_0|VEN_0|CL_16|NAT_mex|2021-01-27"
      ],
      "attributes":[
        "BULK"
      ]
    },
    {
      "source":87,
      "target":90,
      "directed":false,
      "length":0.013885,
      "support":0.0,
      "removed":false,
      "sequences":[
        "ID_CEC-19-0586|ST_1|CODE_09006|SX_M|RISK_NA|AGE_20|SES_NA|SCO_NA|CD4_3|DRUG_NA|MET_NA|APP_NA|RES_1|REC_0|VEN_NA|CL_16|NAT_NA|2019-10-16",
        "ID_CEC-21-2499|ST_1|CODE_09012|SX_M|RISK_3|AGE_25|SES_2|SCO_2|CD4_1|DRUG_1|MET_NA|APP_1|RES_1|REC_0|VEN_0|CL_16|NAT_mex|2021-01-28"
      ],
      "attributes":[
        "BULK"
      ]
    },
    {
      "source":87,
      "target":91,
      "directed":false,
      "length":0.00423555,
      "support":0.0,
      "removed":false,
      "sequences":[
        "ID_CEC-19-0586|ST_1|CODE_09006|SX_M|RISK_NA|AGE_20|SES_NA|SCO_NA|CD4_3|DRUG_NA|MET_NA|APP_NA|RES_1|REC_0|VEN_NA|CL_16|NAT_NA|2019-10-16",
        "ID_CEC-21-2838|ST_2|CODE_15033|SX_M|RISK_3|AGE_24|SES_2|SCO_3|CD4_2|DRUG_0|MET_NA|APP_1|RES_1|REC_1|VEN_0|CL_16|NAT_mex|2021-03-03"
      ],
      "attributes":[
        "BULK"
      ]
    },
    {
      "source":87,
      "target":92,
      "directed":false,
      "length":0.0113787,
      "support":0.0,
      "removed":false,
      "sequences":[
        "ID_CEC-19-0586|ST_1|CODE_09006|SX_M|RISK_NA|AGE_20|SES_NA|SCO_NA|CD4_3|DRUG_NA|MET_NA|APP_NA|RES_1|REC_0|VEN_NA|CL_16|NAT_NA|2019-10-16",
        "ID_CEC-21-2839|ST_1|CODE_09015|SX_M|RISK_3|AGE_31|SES_1|SCO_3|CD4_1|DRUG_0|MET_NA|APP_0|RES_1|REC_0|VEN_0|CL_16|NAT_mex|2021-03-03"
      ],
      "attributes":[
        "BULK"
      ]
    },
    {
      "source":87,
      "target":93,
      "directed":false,
      "length":0.00744747,
      "support":0.0,
      "removed":false,
      "sequences":[
        "ID_CEC-19-0586|ST_1|CODE_09006|SX_M|RISK_NA|AGE_20|SES_NA|SCO_NA|CD4_3|DRUG_NA|MET_NA|APP_NA|RES_1|REC_0|VEN_NA|CL_16|NAT_NA|2019-10-16",
        "ID_CEC-21-3046|ST_1|CODE_09007|SX_M|RISK_3|AGE_29|SES_1|SCO_2|CD4_2|DRUG_1|MET_NA|APP_1|RES_1|REC_0|VEN_1|CL_16|NAT_mex|2021-03-23"
      ],
      "attributes":[
        "BULK"
      ]
    },
    {
      "source":87,
      "target":94,
      "directed":false,
      "length":0.00672387,
      "support":0.0,
      "removed":false,
      "sequences":[
        "ID_CEC-19-0586|ST_1|CODE_09006|SX_M|RISK_NA|AGE_20|SES_NA|SCO_NA|CD4_3|DRUG_NA|MET_NA|APP_NA|RES_1|REC_0|VEN_NA|CL_16|NAT_NA|2019-10-16",
        "ID_CEC-21-4171|ST_1|CODE_09015|SX_M|RISK_3|AGE_33|SES_2|SCO_3|CD4_1|DRUG_NA|MET_1|APP_NA|RES_1|REC_0|VEN_NA|CL_16|NAT_mex|2021-07-01"
      ],
      "attributes":[
        "BULK"
      ]
    },
    {
      "source":87,
      "target":95,
      "directed":false,
      "length":0.0081466,
      "support":0.0,
      "removed":false,
      "sequences":[
        "ID_CEC-19-0586|ST_1|CODE_09006|SX_M|RISK_NA|AGE_20|SES_NA|SCO_NA|CD4_3|DRUG_NA|MET_NA|APP_NA|RES_1|REC_0|VEN_NA|CL_16|NAT_NA|2019-10-16",
        "ID_CEC-21-4346|ST_1|CODE_09015|SX_M|RISK_3|AGE_34|SES_2|SCO_3|CD4_2|DRUG_1|MET_NA|APP_1|RES_1|REC_0|VEN_1|CL_16|NAT_mex|2021-07-16"
      ],
      "attributes":[
        "BULK"
      ]
    },
    {
      "source":87,
      "target":96,
      "directed":false,
      "length":0.00565468,
      "support":0.0,
      "removed":false,
      "sequences":[
        "ID_CEC-19-0586|ST_1|CODE_09006|SX_M|RISK_NA|AGE_20|SES_NA|SCO_NA|CD4_3|DRUG_NA|MET_NA|APP_NA|RES_1|REC_0|VEN_NA|CL_16|NAT_NA|2019-10-16",
        "ID_CEC-21-4473|ST_1|CODE_09007|SX_M|RISK_3|AGE_29|SES_2|SCO_3|CD4_2|DRUG_1|MET_1|APP_1|RES_1|REC_0|VEN_1|CL_16|NAT_mex|2021-08-05"
      ],
      "attributes":[
        "BULK"
      ]
    },
    {
      "source":87,
      "target":97,
      "directed":false,
      "length":0.013898,
      "support":0.0,
      "removed":false,
      "sequences":[
        "ID_CEC-19-0586|ST_1|CODE_09006|SX_M|RISK_NA|AGE_20|SES_NA|SCO_NA|CD4_3|DRUG_NA|MET_NA|APP_NA|RES_1|REC_0|VEN_NA|CL_16|NAT_NA|2019-10-16",
        "ID_CEC-21-4952|ST_1|CODE_09007|SX_M|RISK_3|AGE_19|SES_2|SCO_2|CD4_2|DRUG_1|MET_NA|APP_1|RES_1|REC_0|VEN_0|CL_16|NAT_mex|2021-09-14"
      ],
      "attributes":[
        "BULK"
      ]
    },
    {
      "source":87,
      "target":98,
      "directed":false,
      "length":0.00565947,
      "support":0.0,
      "removed":false,
      "sequences":[
        "ID_CEC-19-0586|ST_1|CODE_09006|SX_M|RISK_NA|AGE_20|SES_NA|SCO_NA|CD4_3|DRUG_NA|MET_NA|APP_NA|RES_1|REC_0|VEN_NA|CL_16|NAT_NA|2019-10-16",
        "ID_CEC-21-5821|ST_2|CODE_15033|SX_M|RISK_3|AGE_18|SES_2|SCO_2|CD4_1|DRUG_1|MET_NA|APP_1|RES_1|REC_0|VEN_1|CL_16|NAT_mex|2021-12-06"
      ],
      "attributes":[
        "BULK"
      ]
    },
    {
      "source":87,
      "target":99,
      "directed":false,
      "length":0.00850119,
      "support":0.0,
      "removed":false,
      "sequences":[
        "ID_CEC-19-0586|ST_1|CODE_09006|SX_M|RISK_NA|AGE_20|SES_NA|SCO_NA|CD4_3|DRUG_NA|MET_NA|APP_NA|RES_1|REC_0|VEN_NA|CL_16|NAT_NA|2019-10-16",
        "ID_CEC-21-5862|ST_1|CODE_09011|SX_M|RISK_3|AGE_26|SES_2|SCO_2|CD4_2|DRUG_1|MET_NA|APP_1|RES_1|REC_0|VEN_1|CL_16|NAT_mex|2021-12-08"
      ],
      "attributes":[
        "BULK"
      ]
    },
    {
      "source":87,
      "target":100,
      "directed":false,
      "length":0.0103067,
      "support":0.0,
      "removed":false,
      "sequences":[
        "ID_CEC-19-0586|ST_1|CODE_09006|SX_M|RISK_NA|AGE_20|SES_NA|SCO_NA|CD4_3|DRUG_NA|MET_NA|APP_NA|RES_1|REC_0|VEN_NA|CL_16|NAT_NA|2019-10-16",
        "ID_CEC-22-5945|ST_1|CODE_09005|SX_M|RISK_3|AGE_59|SES_1|SCO_3|CD4_1|DRUG_0|MET_NA|APP_0|RES_1|REC_0|VEN_1|CL_16|NAT_mex|2022-01-03"
      ],
      "attributes":[
        "BULK"
      ]
    },
    {
      "source":87,
      "target":101,
      "directed":false,
      "length":0.00176205,
      "support":0.0,
      "removed":false,
      "sequences":[
        "ID_CEC-19-0586|ST_1|CODE_09006|SX_M|RISK_NA|AGE_20|SES_NA|SCO_NA|CD4_3|DRUG_NA|MET_NA|APP_NA|RES_1|REC_0|VEN_NA|CL_16|NAT_NA|2019-10-16",
        "ID_CEC-22-6272|ST_1|CODE_09005|SX_M|RISK_3|AGE_28|SES_1|SCO_3|CD4_2|DRUG_1|MET_NA|APP_0|RES_1|REC_0|VEN_0|CL_16|NAT_mex|2022-01-27"
      ],
      "attributes":[
        "BULK"
      ]
    },
    {
      "source":87,
      "target":102,
      "directed":false,
      "length":0.00601258,
      "support":0.0,
      "removed":false,
      "sequences":[
        "ID_CEC-19-0586|ST_1|CODE_09006|SX_M|RISK_NA|AGE_20|SES_NA|SCO_NA|CD4_3|DRUG_NA|MET_NA|APP_NA|RES_1|REC_0|VEN_NA|CL_16|NAT_NA|2019-10-16",
        "ID_CEC-22-6926|ST_1|CODE_09014|SX_M|RISK_NA|AGE_28|SES_NA|SCO_NA|CD4_2|DRUG_NA|MET_NA|APP_NA|RES_1|REC_0|VEN_NA|CL_16|NAT_NA|2022-03-24"
      ],
      "attributes":[
        "BULK"
      ]
    },
    {
      "source":87,
      "target":103,
      "directed":false,
      "length":0.00671837,
      "support":0.0,
      "removed":false,
      "sequences":[
        "ID_CEC-19-0586|ST_1|CODE_09006|SX_M|RISK_NA|AGE_20|SES_NA|SCO_NA|CD4_3|DRUG_NA|MET_NA|APP_NA|RES_1|REC_0|VEN_NA|CL_16|NAT_NA|2019-10-16",
        "ID_CEC-22-7088|ST_2|CODE_15121|SX_M|RISK_3|AGE_24|SES_2|SCO_2|CD4_1|DRUG_1|MET_NA|APP_1|RES_1|REC_0|VEN_1|CL_16|NAT_mex|2022-04-06"
      ],
      "attributes":[
        "BULK"
      ]
    },
    {
      "source":87,
      "target":104,
      "directed":false,
      "length":0.00993031,
      "support":0.0,
      "removed":false,
      "sequences":[
        "ID_CEC-19-0586|ST_1|CODE_09006|SX_M|RISK_NA|AGE_20|SES_NA|SCO_NA|CD4_3|DRUG_NA|MET_NA|APP_NA|RES_1|REC_0|VEN_NA|CL_16|NAT_NA|2019-10-16",
        "ID_CEC-22-7093|ST_2|CODE_15121|SX_M|RISK_3|AGE_22|SES_1|SCO_2|CD4_3|DRUG_1|MET_NA|APP_0|RES_1|REC_1|VEN_1|CL_16|NAT_mex|2022-04-06"
      ],
      "attributes":[
        "BULK"
      ]
    },
    {
      "source":87,
      "target":105,
      "directed":false,
      "length":0.0124453,
      "support":0.0,
      "removed":false,
      "sequences":[
        "ID_CEC-19-0586|ST_1|CODE_09006|SX_M|RISK_NA|AGE_20|SES_NA|SCO_NA|CD4_3|DRUG_NA|MET_NA|APP_NA|RES_1|REC_0|VEN_NA|CL_16|NAT_NA|2019-10-16",
        "ID_CEC-22-8949|ST_1|CODE_07106|SX_M|RISK_3|AGE_19|SES_2|SCO_2|CD4_2|DRUG_1|MET_NA|APP_1|RES_1|REC_0|VEN_0|CL_16|NAT_mex|2022-09-12"
      ],
      "attributes":[
        "BULK"
      ]
    },
    {
      "source":87,
      "target":106,
      "directed":false,
      "length":0.00140813,
      "support":0.0,
      "removed":false,
      "sequences":[
        "ID_CEC-19-0586|ST_1|CODE_09006|SX_M|RISK_NA|AGE_20|SES_NA|SCO_NA|CD4_3|DRUG_NA|MET_NA|APP_NA|RES_1|REC_0|VEN_NA|CL_16|NAT_NA|2019-10-16",
        "ID_CEC-22-9289|ST_1|CODE_09005|SX_M|RISK_NA|AGE_22|SES_NA|SCO_NA|CD4_2|DRUG_NA|MET_NA|APP_NA|RES_1|REC_0|VEN_NA|CL_16|NAT_NA|2022-10-13"
      ],
      "attributes":[
        "BULK"
      ]
    },
    {
      "source":87,
      "target":107,
      "directed":false,
      "length":0.00993271,
      "support":0.0,
      "removed":false,
      "sequences":[
        "ID_CEC-19-0586|ST_1|CODE_09006|SX_M|RISK_NA|AGE_20|SES_NA|SCO_NA|CD4_3|DRUG_NA|MET_NA|APP_NA|RES_1|REC_0|VEN_NA|CL_16|NAT_NA|2019-10-16",
        "ID_CEC-22-9709|ST_2|CODE_15081|SX_M|RISK_3|AGE_36|SES_1|SCO_3|CD4_1|DRUG_1|MET_NA|APP_1|RES_1|REC_0|VEN_0|CL_16|NAT_mex|2022-11-30"
      ],
      "attributes":[
        "BULK"
      ]
    },
    {
      "source":87,
      "target":108,
      "directed":false,
      "length":0.0102811,
      "support":0.0,
      "removed":false,
      "sequences":[
        "ID_CEC-19-0586|ST_1|CODE_09006|SX_M|RISK_NA|AGE_20|SES_NA|SCO_NA|CD4_3|DRUG_NA|MET_NA|APP_NA|RES_1|REC_0|VEN_NA|CL_16|NAT_NA|2019-10-16",
        "ID_CEC-22-9719|ST_1|CODE_09003|SX_M|RISK_3|AGE_21|SES_1|SCO_2|CD4_2|DRUG_1|MET_NA|APP_1|RES_2|REC_1|VEN_0|CL_16|NAT_mex|2022-12-01"
      ],
      "attributes":[
        "BULK"
      ]
    },
    {
      "source":728,
      "target":729,
      "directed":false,
      "length":0.00317529,
      "support":0.0,
      "removed":false,
      "sequences":[
        "ID_CEC-19-0597|ST_1|CODE_09003|SX_M|RISK_NA|AGE_27|SES_NA|SCO_NA|CD4_2|DRUG_NA|MET_NA|APP_NA|RES_1|REC_0|VEN_NA|CL_58|NAT_NA|2019-10-18",
        "ID_CEC-20-1533|ST_1|CODE_09003|SX_M|RISK_3|AGE_26|SES_2|SCO_2|CD4_1|DRUG_0|MET_NA|APP_1|RES_1|REC_0|VEN_1|CL_58|NAT_mex|2020-09-25"
      ],
      "attributes":[
        "BULK"
      ]
    },
    {
      "source":728,
      "target":731,
      "directed":false,
      "length":0.00672694,
      "support":0.0,
      "removed":false,
      "sequences":[
        "ID_CEC-19-0597|ST_1|CODE_09003|SX_M|RISK_NA|AGE_27|SES_NA|SCO_NA|CD4_2|DRUG_NA|MET_NA|APP_NA|RES_1|REC_0|VEN_NA|CL_58|NAT_NA|2019-10-18",
        "ID_CEC-21-2740|ST_1|CODE_09012|SX_M|RISK_3|AGE_27|SES_2|SCO_3|CD4_2|DRUG_1|MET_NA|APP_1|RES_1|REC_0|VEN_1|CL_58|NAT_mex|2021-02-23"
      ],
      "attributes":[
        "BULK"
      ]
    },
    {
      "source":728,
      "target":732,
      "directed":false,
      "length":0.00994075,
      "support":0.0,
      "removed":false,
      "sequences":[
        "ID_CEC-19-0597|ST_1|CODE_09003|SX_M|RISK_NA|AGE_27|SES_NA|SCO_NA|CD4_2|DRUG_NA|MET_NA|APP_NA|RES_1|REC_0|VEN_NA|CL_58|NAT_NA|2019-10-18",
        "ID_CEC-22-7972|ST_1|CODE_09009|SX_M|RISK_3|AGE_36|SES_1|SCO_2|CD4_1|DRUG_1|MET_NA|APP_0|RES_1|REC_0|VEN_0|CL_58|NAT_mex|2022-06-15"
      ],
      "attributes":[
        "BULK"
      ]
    },
    {
      "source":728,
      "target":730,
      "directed":false,
      "length":0.0128053,
      "support":0.0,
      "removed":false,
      "sequences":[
        "ID_CEC-19-0597|ST_1|CODE_09003|SX_M|RISK_NA|AGE_27|SES_NA|SCO_NA|CD4_2|DRUG_NA|MET_NA|APP_NA|RES_1|REC_0|VEN_NA|CL_58|NAT_NA|2019-10-18",
        "ID_CEC-22-8938|ST_1|CODE_09010|SX_M|RISK_3|AGE_21|SES_2|SCO_2|CD4_1|DRUG_1|MET_NA|APP_0|RES_1|REC_0|VEN_0|CL_58|NAT_mex|2022-09-09"
      ],
      "attributes":[
        "BULK"
      ]
    },
    {
      "source":728,
      "target":733,
      "directed":false,
      "length":0.00743786,
      "support":0.0,
      "removed":false,
      "sequences":[
        "ID_CEC-19-0597|ST_1|CODE_09003|SX_M|RISK_NA|AGE_27|SES_NA|SCO_NA|CD4_2|DRUG_NA|MET_NA|APP_NA|RES_1|REC_0|VEN_NA|CL_58|NAT_NA|2019-10-18",
        "ID_CEC-22-9308|ST_1|CODE_09012|SX_M|RISK_3|AGE_36|SES_2|SCO_3|CD4_1|DRUG_0|MET_NA|APP_1|RES_1|REC_0|VEN_NA|CL_58|NAT_mex|2022-10-14"
      ],
      "attributes":[
        "BULK"
      ]
    },
    {
      "source":282,
      "target":283,
      "directed":false,
      "length":0.0124418,
      "support":0.0,
      "removed":false,
      "sequences":[
        "ID_CEC-19-0600|ST_2|CODE_15109|SX_M|RISK_NA|AGE_23|SES_NA|SCO_NA|CD4_2|DRUG_NA|MET_NA|APP_NA|RES_1|REC_0|VEN_NA|CL_214|NAT_NA|2019-10-18",
        "ID_CEC-19-0738|ST_2|CODE_15104|SX_M|RISK_NA|AGE_20|SES_NA|SCO_NA|CD4_3|DRUG_NA|MET_NA|APP_NA|RES_1|REC_0|VEN_NA|CL_214|NAT_NA|2019-11-06"
      ],
      "attributes":[
        "BULK"
      ]
    },
    {
      "source":282,
      "target":284,
      "directed":false,
      "length":0.00993617,
      "support":0.0,
      "removed":false,
      "sequences":[
        "ID_CEC-19-0600|ST_2|CODE_15109|SX_M|RISK_NA|AGE_23|SES_NA|SCO_NA|CD4_2|DRUG_NA|MET_NA|APP_NA|RES_1|REC_0|VEN_NA|CL_214|NAT_NA|2019-10-18",
        "ID_CEC-19-0996|ST_2|CODE_15121|SX_M|RISK_NA|AGE_36|SES_NA|SCO_NA|CD4_1|DRUG_NA|MET_NA|APP_NA|RES_1|REC_0|VEN_NA|CL_214|NAT_NA|2019-12-09"
      ],
      "attributes":[
        "BULK"
      ]
    },
    {
      "source":282,
      "target":285,
      "directed":false,
      "length":0.0103168,
      "support":0.0,
      "removed":false,
      "sequences":[
        "ID_CEC-19-0600|ST_2|CODE_15109|SX_M|RISK_NA|AGE_23|SES_NA|SCO_NA|CD4_2|DRUG_NA|MET_NA|APP_NA|RES_1|REC_0|VEN_NA|CL_214|NAT_NA|2019-10-18",
        "ID_CEC-20-0940|ST_2|CODE_15013|SX_M|RISK_3|AGE_28|SES_2|SCO_2|CD4_1|DRUG_1|MET_NA|APP_0|RES_1|REC_0|VEN_0|CL_214|NAT_mex|2020-07-16"
      ],
      "attributes":[
        "BULK"
      ]
    },
    {
      "source":282,
      "target":286,
      "directed":false,
      "length":0.0117426,
      "support":0.0,
      "removed":false,
      "sequences":[
        "ID_CEC-19-0600|ST_2|CODE_15109|SX_M|RISK_NA|AGE_23|SES_NA|SCO_NA|CD4_2|DRUG_NA|MET_NA|APP_NA|RES_1|REC_0|VEN_NA|CL_214|NAT_NA|2019-10-18",
        "ID_CEC-20-1699|ST_1|CODE_09002|SX_M|RISK_3|AGE_19|SES_2|SCO_2|CD4_2|DRUG_0|MET_NA|APP_1|RES_1|REC_0|VEN_0|CL_214|NAT_mex|2020-10-13"
      ],
      "attributes":[
        "BULK"
      ]
    },
    {
      "source":282,
      "target":287,
      "directed":false,
      "length":0.0117396,
      "support":0.0,
      "removed":false,
      "sequences":[
        "ID_CEC-19-0600|ST_2|CODE_15109|SX_M|RISK_NA|AGE_23|SES_NA|SCO_NA|CD4_2|DRUG_NA|MET_NA|APP_NA|RES_1|REC_0|VEN_NA|CL_214|NAT_NA|2019-10-18",
        "ID_CEC-20-1772|ST_1|CODE_09015|SX_M|RISK_3|AGE_28|SES_2|SCO_2|CD4_1|DRUG_1|MET_NA|APP_0|RES_1|REC_0|VEN_0|CL_214|NAT_mex|2020-10-20"
      ],
      "attributes":[
        "BULK"
      ]
    },
    {
      "source":282,
      "target":272,
      "directed":false,
      "length":0.0110072,
      "support":0.0,
      "removed":false,
      "sequences":[
        "ID_CEC-19-0600|ST_2|CODE_15109|SX_M|RISK_NA|AGE_23|SES_NA|SCO_NA|CD4_2|DRUG_NA|MET_NA|APP_NA|RES_1|REC_0|VEN_NA|CL_214|NAT_NA|2019-10-18",
        "ID_CEC-21-3393|ST_1|CODE_09006|SX_M|RISK_3|AGE_28|SES_2|SCO_3|CD4_2|DRUG_1|MET_1|APP_1|RES_2|REC_0|VEN_1|CL_214|NAT_mex|2021-04-22"
      ],
      "attributes":[
        "BULK"
      ]
    },
    {
      "source":282,
      "target":274,
      "directed":false,
      "length":0.0135521,
      "support":0.0,
      "removed":false,
      "sequences":[
        "ID_CEC-19-0600|ST_2|CODE_15109|SX_M|RISK_NA|AGE_23|SES_NA|SCO_NA|CD4_2|DRUG_NA|MET_NA|APP_NA|RES_1|REC_0|VEN_NA|CL_214|NAT_NA|2019-10-18",
        "ID_CEC-21-3712|ST_1|CODE_07106|SX_M|RISK_3|AGE_30|SES_1|SCO_3|CD4_2|DRUG_0|MET_NA|APP_0|RES_1|REC_1|VEN_0|CL_214|NAT_mex|2021-05-20"
      ],
      "attributes":[
        "BULK"
      ]
    },
    {
      "source":282,
      "target":275,
      "directed":false,
      "length":0.0128109,
      "support":0.0,
      "removed":false,
      "sequences":[
        "ID_CEC-19-0600|ST_2|CODE_15109|SX_M|RISK_NA|AGE_23|SES_NA|SCO_NA|CD4_2|DRUG_NA|MET_NA|APP_NA|RES_1|REC_0|VEN_NA|CL_214|NAT_NA|2019-10-18",
        "ID_CEC-21-3792|ST_2|CODE_15109|SX_M|RISK_3|AGE_25|SES_1|SCO_3|CD4_1|DRUG_0|MET_NA|APP_1|RES_1|REC_0|VEN_1|CL_214|NAT_mex|2021-05-26"
      ],
      "attributes":[
        "BULK"
      ]
    },
    {
      "source":282,
      "target":276,
      "directed":false,
      "length":0.0124737,
      "support":0.0,
      "removed":false,
      "sequences":[
        "ID_CEC-19-0600|ST_2|CODE_15109|SX_M|RISK_NA|AGE_23|SES_NA|SCO_NA|CD4_2|DRUG_NA|MET_NA|APP_NA|RES_1|REC_0|VEN_NA|CL_214|NAT_NA|2019-10-18",
        "ID_CEC-21-5626|ST_2|CODE_15104|SX_M|RISK_3|AGE_40|SES_1|SCO_3|CD4_2|DRUG_0|MET_NA|APP_0|RES_1|REC_0|VEN_0|CL_214|NAT_mex|2021-11-22"
      ],
      "attributes":[
        "BULK"
      ]
    },
    {
      "source":282,
      "target":278,
      "directed":false,
      "length":0.00494398,
      "support":0.0,
      "removed":false,
      "sequences":[
        "ID_CEC-19-0600|ST_2|CODE_15109|SX_M|RISK_NA|AGE_23|SES_NA|SCO_NA|CD4_2|DRUG_NA|MET_NA|APP_NA|RES_1|REC_0|VEN_NA|CL_214|NAT_NA|2019-10-18",
        "ID_CEC-22-7752|ST_2|CODE_15109|SX_M|RISK_3|AGE_25|SES_1|SCO_2|CD4_2|DRUG_1|MET_NA|APP_1|RES_1|REC_0|VEN_0|CL_214|NAT_mex|2022-05-31"
      ],
      "attributes":[
        "BULK"
      ]
    },
    {
      "source":282,
      "target":279,
      "directed":false,
      "length":0.00352757,
      "support":0.0,
      "removed":false,
      "sequences":[
        "ID_CEC-19-0600|ST_2|CODE_15109|SX_M|RISK_NA|AGE_23|SES_NA|SCO_NA|CD4_2|DRUG_NA|MET_NA|APP_NA|RES_1|REC_0|VEN_NA|CL_214|NAT_NA|2019-10-18",
        "ID_CEC-22-7753|ST_2|CODE_15109|SX_M|RISK_3|AGE_23|SES_1|SCO_2|CD4_1|DRUG_1|MET_NA|APP_1|RES_1|REC_0|VEN_NA|CL_214|NAT_mex|2022-05-31"
      ],
      "attributes":[
        "BULK"
      ]
    },
    {
      "source":282,
      "target":280,
      "directed":false,
      "length":0.0117396,
      "support":0.0,
      "removed":false,
      "sequences":[
        "ID_CEC-19-0600|ST_2|CODE_15109|SX_M|RISK_NA|AGE_23|SES_NA|SCO_NA|CD4_2|DRUG_NA|MET_NA|APP_NA|RES_1|REC_0|VEN_NA|CL_214|NAT_NA|2019-10-18",
        "ID_CEC-22-8491|ST_2|CODE_15109|SX_M|RISK_3|AGE_26|SES_2|SCO_3|CD4_1|DRUG_1|MET_NA|APP_0|RES_1|REC_0|VEN_0|CL_214|NAT_mex|2022-08-04"
      ],
      "attributes":[
        "BULK"
      ]
    },
    {
      "source":317,
      "target":320,
      "directed":false,
      "length":0.00885226,
      "support":0.0,
      "removed":false,
      "sequences":[
        "ID_CEC-19-0601|ST_1|CODE_09015|SX_M|RISK_3|AGE_38|SES_1|SCO_2|CD4_2|DRUG_1|MET_NA|APP_1|RES_1|REC_0|VEN_NA|CL_17|NAT_mex|2019-10-18",
        "ID_CEC-21-2941|ST_2|CODE_15121|SX_M|RISK_3|AGE_30|SES_2|SCO_3|CD4_1|DRUG_1|MET_NA|APP_1|RES_1|REC_0|VEN_1|CL_17|NAT_mex|2021-03-11"
      ],
      "attributes":[
        "BULK"
      ]
    },
    {
      "source":317,
      "target":322,
      "directed":false,
      "length":0.00991846,
      "support":0.0,
      "removed":false,
      "sequences":[
        "ID_CEC-19-0601|ST_1|CODE_09015|SX_M|RISK_3|AGE_38|SES_1|SCO_2|CD4_2|DRUG_1|MET_NA|APP_1|RES_1|REC_0|VEN_NA|CL_17|NAT_mex|2019-10-18",
        "ID_CEC-21-5838|ST_1|CODE_09004|SX_M|RISK_NA|AGE_30|SES_NA|SCO_NA|CD4_3|DRUG_NA|MET_NA|APP_NA|RES_1|REC_0|VEN_NA|CL_17|NAT_NA|2021-12-07"
      ],
      "attributes":[
        "BULK"
      ]
    },
    {
      "source":317,
      "target":324,
      "directed":false,
      "length":0.00849697,
      "support":0.0,
      "removed":false,
      "sequences":[
        "ID_CEC-19-0601|ST_1|CODE_09015|SX_M|RISK_3|AGE_38|SES_1|SCO_2|CD4_2|DRUG_1|MET_NA|APP_1|RES_1|REC_0|VEN_NA|CL_17|NAT_mex|2019-10-18",
        "ID_CEC-22-6775|ST_2|CODE_15060|SX_M|RISK_3|AGE_29|SES_2|SCO_2|CD4_1|DRUG_0|MET_NA|APP_1|RES_1|REC_0|VEN_1|CL_17|NAT_mex|2022-03-11"
      ],
      "attributes":[
        "BULK"
      ]
    },
    {
      "source":317,
      "target":326,
      "directed":false,
      "length":0.0135165,
      "support":0.0,
      "removed":false,
      "sequences":[
        "ID_CEC-19-0601|ST_1|CODE_09015|SX_M|RISK_3|AGE_38|SES_1|SCO_2|CD4_2|DRUG_1|MET_NA|APP_1|RES_1|REC_0|VEN_NA|CL_17|NAT_mex|2019-10-18",
        "ID_CEC-22-7366|ST_2|CODE_15033|SX_M|RISK_3|AGE_35|SES_1|SCO_3|CD4_2|DRUG_1|MET_NA|APP_1|RES_1|REC_0|VEN_0|CL_17|NAT_mex|2022-05-03"
      ],
      "attributes":[
        "BULK"
      ]
    },
    {
      "source":317,
      "target":329,
      "directed":false,
      "length":0.0138208,
      "support":0.0,
      "removed":false,
      "sequences":[
        "ID_CEC-19-0601|ST_1|CODE_09015|SX_M|RISK_3|AGE_38|SES_1|SCO_2|CD4_2|DRUG_1|MET_NA|APP_1|RES_1|REC_0|VEN_NA|CL_17|NAT_mex|2019-10-18",
        "ID_CEC-22-9213|ST_2|CODE_15109|SX_M|RISK_NA|AGE_33|SES_NA|SCO_NA|CD4_1|DRUG_NA|MET_NA|APP_NA|RES_1|REC_0|VEN_NA|CL_17|NAT_NA|2022-10-05"
      ],
      "attributes":[
        "BULK"
      ]
    },
    {
      "source":2490,
      "target":2491,
      "directed":false,
      "length":0.0128033,
      "support":0.0,
      "removed":false,
      "sequences":[
        "ID_CEC-19-0602|ST_1|CODE_09007|SX_M|RISK_3|AGE_35|SES_2|SCO_1|CD4_1|DRUG_0|MET_NA|APP_0|RES_2|REC_0|VEN_NA|CL_NA|NAT_mex|2019-10-18",
        "ID_CEC-20-1811|ST_1|CODE_09007|SX_M|RISK_3|AGE_37|SES_2|SCO_3|CD4_2|DRUG_0|MET_NA|APP_0|RES_2|REC_0|VEN_0|CL_NA|NAT_mex|2020-10-22"
      ],
      "attributes":[
        "BULK"
      ]
    },
    {
      "source":1903,
      "target":1904,
      "directed":false,
      "length":0.0135221,
      "support":0.0,
      "removed":false,
      "sequences":[
        "ID_CEC-19-0605|ST_1|CODE_09002|SX_M|RISK_NA|AGE_25|SES_NA|SCO_NA|CD4_3|DRUG_NA|MET_NA|APP_NA|RES_1|REC_1|VEN_NA|CL_121|NAT_NA|2019-10-18",
        "ID_CEC-19-0618|ST_1|CODE_09015|SX_M|RISK_NA|AGE_28|SES_NA|SCO_NA|CD4_2|DRUG_NA|MET_NA|APP_NA|RES_1|REC_0|VEN_NA|CL_121|NAT_NA|2019-10-22"
      ],
      "attributes":[
        "BULK"
      ]
    },
    {
      "source":1444,
      "target":1445,
      "directed":false,
      "length":0.00601085,
      "support":0.0,
      "removed":false,
      "sequences":[
        "ID_CEC-19-0606|ST_1|CODE_09015|SX_M|RISK_NA|AGE_21|SES_NA|SCO_NA|CD4_2|DRUG_NA|MET_NA|APP_NA|RES_1|REC_0|VEN_NA|CL_323|NAT_NA|2019-10-18",
        "ID_CEC-19-0789|ST_1|CODE_09015|SX_M|RISK_NA|AGE_30|SES_NA|SCO_NA|CD4_2|DRUG_NA|MET_NA|APP_NA|RES_1|REC_1|VEN_NA|CL_323|NAT_NA|2019-11-13"
      ],
      "attributes":[
        "BULK"
      ]
    },
    {
      "source":1444,
      "target":1446,
      "directed":false,
      "length":0.00923179,
      "support":0.0,
      "removed":false,
      "sequences":[
        "ID_CEC-19-0606|ST_1|CODE_09015|SX_M|RISK_NA|AGE_21|SES_NA|SCO_NA|CD4_2|DRUG_NA|MET_NA|APP_NA|RES_1|REC_0|VEN_NA|CL_323|NAT_NA|2019-10-18",
        "ID_CEC-20-2067|ST_1|CODE_09014|SX_M|RISK_3|AGE_58|SES_2|SCO_3|CD4_1|DRUG_0|MET_NA|APP_1|RES_1|REC_0|VEN_0|CL_323|NAT_mex|2020-11-20"
      ],
      "attributes":[
        "BULK"
      ]
    },
    {
      "source":1444,
      "target":1447,
      "directed":false,
      "length":0.00779643,
      "support":0.0,
      "removed":false,
      "sequences":[
        "ID_CEC-19-0606|ST_1|CODE_09015|SX_M|RISK_NA|AGE_21|SES_NA|SCO_NA|CD4_2|DRUG_NA|MET_NA|APP_NA|RES_1|REC_0|VEN_NA|CL_323|NAT_NA|2019-10-18",
        "ID_CEC-21-2424|ST_1|CODE_09014|SX_M|RISK_3|AGE_46|SES_1|SCO_3|CD4_2|DRUG_0|MET_NA|APP_1|RES_1|REC_0|VEN_0|CL_323|NAT_mex|2021-01-20"
      ],
      "attributes":[
        "BULK"
      ]
    },
    {
      "source":1906,
      "target":1907,
      "directed":false,
      "length":0.00743753,
      "support":0.0,
      "removed":false,
      "sequences":[
        "ID_CEC-19-0609|ST_1|CODE_09003|SX_M|RISK_NA|AGE_24|SES_NA|SCO_NA|CD4_2|DRUG_NA|MET_NA|APP_NA|RES_6|REC_1|VEN_NA|CL_459|NAT_NA|2019-10-18",
        "ID_CEC-21-5289|ST_2|CODE_15099|SX_M|RISK_3|AGE_34|SES_1|SCO_2|CD4_2|DRUG_1|MET_NA|APP_1|RES_6|REC_1|VEN_0|CL_459|NAT_mex|2021-10-20"
      ],
      "attributes":[
        "BULK"
      ]
    },
    {
      "source":1906,
      "target":1908,
      "directed":false,
      "length":0.00744673,
      "support":0.0,
      "removed":false,
      "sequences":[
        "ID_CEC-19-0609|ST_1|CODE_09003|SX_M|RISK_NA|AGE_24|SES_NA|SCO_NA|CD4_2|DRUG_NA|MET_NA|APP_NA|RES_6|REC_1|VEN_NA|CL_459|NAT_NA|2019-10-18",
        "ID_CEC-22-7728|ST_1|CODE_09013|SX_M|RISK_3|AGE_29|SES_2|SCO_3|CD4_2|DRUG_1|MET_NA|APP_0|RES_6|REC_0|VEN_0|CL_459|NAT_mex|2022-05-30"
      ],
      "attributes":[
        "BULK"
      ]
    },
    {
      "source":2492,
      "target":2493,
      "directed":false,
      "length":0.0035307,
      "support":0.0,
      "removed":false,
      "sequences":[
        "ID_CEC-19-0610|ST_1|CODE_09007|SX_M|RISK_3|AGE_25|SES_2|SCO_2|CD4_1|DRUG_0|MET_NA|APP_0|RES_2|REC_0|VEN_0|CL_763|NAT_mex|2019-10-18",
        "ID_CEC-21-3151|ST_1|CODE_09007|SX_M|RISK_3|AGE_41|SES_2|SCO_2|CD4_2|DRUG_1|MET_NA|APP_1|RES_1|REC_0|VEN_1|CL_763|NAT_mex|2021-03-30"
      ],
      "attributes":[
        "BULK"
      ]
    },
    {
      "source":500,
      "target":503,
      "directed":false,
      "length":0.0106366,
      "support":0.0,
      "removed":false,
      "sequences":[
        "ID_CEC-19-0613|ST_1|CODE_09011|SX_MT|RISK_5|AGE_35|SES_2|SCO_1|CD4_2|DRUG_0|MET_NA|APP_NA|RES_1|REC_0|VEN_NA|CL_25|NAT_mex|2019-10-18",
        "ID_CEC-21-5458|ST_1|CODE_09011|SX_F|RISK_1|AGE_47|SES_1|SCO_2|CD4_1|DRUG_0|MET_NA|APP_NA|RES_1|REC_0|VEN_NA|CL_25|NAT_mex|2021-11-04"
      ],
      "attributes":[
        "BULK"
      ]
    },
    {
      "source":500,
      "target":504,
      "directed":false,
      "length":0.0120763,
      "support":0.0,
      "removed":false,
      "sequences":[
        "ID_CEC-19-0613|ST_1|CODE_09011|SX_MT|RISK_5|AGE_35|SES_2|SCO_1|CD4_2|DRUG_0|MET_NA|APP_NA|RES_1|REC_0|VEN_NA|CL_25|NAT_mex|2019-10-18",
        "ID_CEC-22-6114|ST_1|CODE_09011|SX_M|RISK_2|AGE_41|SES_2|SCO_2|CD4_1|DRUG_0|MET_NA|APP_0|RES_1|REC_0|VEN_0|CL_25|NAT_mex|2022-01-14"
      ],
      "attributes":[
        "BULK"
      ]
    },
    {
      "source":500,
      "target":506,
      "directed":false,
      "length":0.0077802,
      "support":0.0,
      "removed":false,
      "sequences":[
        "ID_CEC-19-0613|ST_1|CODE_09011|SX_MT|RISK_5|AGE_35|SES_2|SCO_1|CD4_2|DRUG_0|MET_NA|APP_NA|RES_1|REC_0|VEN_NA|CL_25|NAT_mex|2019-10-18",
        "ID_CEC-22-7234|ST_1|CODE_09007|SX_M|RISK_NA|AGE_64|SES_NA|SCO_NA|CD4_1|DRUG_NA|MET_NA|APP_NA|RES_1|REC_0|VEN_NA|CL_25|NAT_NA|2022-04-21"
      ],
      "attributes":[
        "BULK"
      ]
    },
    {
      "source":500,
      "target":507,
      "directed":false,
      "length":0.00778538,
      "support":0.0,
      "removed":false,
      "sequences":[
        "ID_CEC-19-0613|ST_1|CODE_09011|SX_MT|RISK_5|AGE_35|SES_2|SCO_1|CD4_2|DRUG_0|MET_NA|APP_NA|RES_1|REC_0|VEN_NA|CL_25|NAT_mex|2019-10-18",
        "ID_CEC-22-8552|ST_2|CODE_15070|SX_F|RISK_NA|AGE_40|SES_NA|SCO_NA|CD4_1|DRUG_NA|MET_NA|APP_NA|RES_1|REC_0|VEN_NA|CL_25|NAT_NA|2022-08-10"
      ],
      "attributes":[
        "BULK"
      ]
    },
    {
      "source":2494,
      "target":2495,
      "directed":false,
      "length":0.00600957,
      "support":0.0,
      "removed":false,
      "sequences":[
        "ID_CEC-19-0614|ST_1|CODE_09007|SX_M|RISK_3|AGE_52|SES_2|SCO_2|CD4_1|DRUG_1|MET_NA|APP_0|RES_1|REC_0|VEN_0|CL_287|NAT_mex|2019-10-18",
        "ID_CEC-19-0982|ST_1|CODE_09007|SX_M|RISK_NA|AGE_29|SES_NA|SCO_NA|CD4_2|DRUG_NA|MET_NA|APP_NA|RES_1|REC_0|VEN_NA|CL_287|NAT_NA|2019-12-04"
      ],
      "attributes":[
        "BULK"
      ]
    },
    {
      "source":1448,
      "target":1449,
      "directed":false,
      "length":0.0131724,
      "support":0.0,
      "removed":false,
      "sequences":[
        "ID_CEC-19-0616|ST_1|CODE_09015|SX_M|RISK_NA|AGE_43|SES_NA|SCO_NA|CD4_2|DRUG_NA|MET_NA|APP_NA|RES_1|REC_1|VEN_NA|CL_433|NAT_NA|2019-10-22",
        "ID_CEC-21-5376|ST_1|CODE_09006|SX_FT|RISK_NA|AGE_33|SES_2|SCO_2|CD4_2|DRUG_NA|MET_NA|APP_1|RES_1|REC_0|VEN_1|CL_433|NAT_mex|2021-10-27"
      ],
      "attributes":[
        "BULK"
      ]
    },
    {
      "source":1448,
      "target":1450,
      "directed":false,
      "length":0.0099398,
      "support":0.0,
      "removed":false,
      "sequences":[
        "ID_CEC-19-0616|ST_1|CODE_09015|SX_M|RISK_NA|AGE_43|SES_NA|SCO_NA|CD4_2|DRUG_NA|MET_NA|APP_NA|RES_1|REC_1|VEN_NA|CL_433|NAT_NA|2019-10-22",
        "ID_CEC-21-5575|ST_2|CODE_15031|SX_M|RISK_3|AGE_29|SES_1|SCO_2|CD4_2|DRUG_0|MET_NA|APP_1|RES_1|REC_0|VEN_1|CL_433|NAT_mex|2021-11-17"
      ],
      "attributes":[
        "BULK"
      ]
    },
    {
      "source":1448,
      "target":1451,
      "directed":false,
      "length":0.0124423,
      "support":0.0,
      "removed":false,
      "sequences":[
        "ID_CEC-19-0616|ST_1|CODE_09015|SX_M|RISK_NA|AGE_43|SES_NA|SCO_NA|CD4_2|DRUG_NA|MET_NA|APP_NA|RES_1|REC_1|VEN_NA|CL_433|NAT_NA|2019-10-22",
        "ID_CEC-22-6702|ST_1|CODE_09016|SX_M|RISK_3|AGE_32|SES_2|SCO_2|CD4_1|DRUG_0|MET_NA|APP_0|RES_1|REC_0|VEN_0|CL_433|NAT_mex|2022-03-07"
      ],
      "attributes":[
        "BULK"
      ]
    },
    {
      "source":1904,
      "target":1905,
      "directed":false,
      "length":0.00742872,
      "support":0.0,
      "removed":false,
      "sequences":[
        "ID_CEC-19-0618|ST_1|CODE_09015|SX_M|RISK_NA|AGE_28|SES_NA|SCO_NA|CD4_2|DRUG_NA|MET_NA|APP_NA|RES_1|REC_0|VEN_NA|CL_121|NAT_NA|2019-10-22",
        "ID_CEC-22-7867|ST_1|CODE_09015|SX_M|RISK_3|AGE_35|SES_1|SCO_3|CD4_2|DRUG_0|MET_NA|APP_1|RES_1|REC_0|VEN_0|CL_121|NAT_mex|2022-06-07"
      ],
      "attributes":[
        "BULK"
      ]
    },
    {
      "source":2496,
      "target":2497,
      "directed":false,
      "length":0.00494433,
      "support":0.0,
      "removed":false,
      "sequences":[
        "ID_CEC-19-0621|ST_1|CODE_09007|SX_M|RISK_3|AGE_22|SES_2|SCO_2|CD4_2|DRUG_1|MET_NA|APP_1|RES_1|REC_1|VEN_0|CL_434|NAT_mex|2019-10-22",
        "ID_CEC-21-4529|ST_1|CODE_09007|SX_M|RISK_3|AGE_27|SES_2|SCO_2|CD4_1|DRUG_NA|MET_NA|APP_NA|RES_1|REC_0|VEN_1|CL_434|NAT_mex|2021-08-10"
      ],
      "attributes":[
        "BULK"
      ]
    },
    {
      "source":1911,
      "target":1909,
      "directed":false,
      "length":0.0113777,
      "support":0.0,
      "removed":false,
      "sequences":[
        "ID_CEC-19-0624|ST_2|CODE_15057|SX_M|RISK_NA|AGE_23|SES_NA|SCO_NA|CD4_1|DRUG_NA|MET_NA|APP_NA|RES_1|REC_0|VEN_NA|CL_364|NAT_NA|2019-10-23",
        "ID_CEC-20-1001|ST_1|CODE_09015|SX_M|RISK_3|AGE_29|SES_2|SCO_3|CD4_1|DRUG_0|MET_NA|APP_1|RES_1|REC_0|VEN_0|CL_364|NAT_mex|2020-07-24"
      ],
      "attributes":[
        "BULK"
      ]
    },
    {
      "source":1911,
      "target":1910,
      "directed":false,
      "length":0.0113997,
      "support":0.0,
      "removed":false,
      "sequences":[
        "ID_CEC-19-0624|ST_2|CODE_15057|SX_M|RISK_NA|AGE_23|SES_NA|SCO_NA|CD4_1|DRUG_NA|MET_NA|APP_NA|RES_1|REC_0|VEN_NA|CL_364|NAT_NA|2019-10-23",
        "ID_CEC-22-8467|ST_2|CODE_15033|SX_M|RISK_3|AGE_31|SES_2|SCO_2|CD4_2|DRUG_0|MET_NA|APP_1|RES_1|REC_0|VEN_0|CL_364|NAT_mex|2022-08-03"
      ],
      "attributes":[
        "BULK"
      ]
    },
    {
      "source":2499,
      "target":2498,
      "directed":false,
      "length":0.00992767,
      "support":0.0,
      "removed":false,
      "sequences":[
        "ID_CEC-19-0626|ST_2|CODE_15033|SX_M|RISK_NA|AGE_24|SES_NA|SCO_NA|CD4_2|DRUG_NA|MET_NA|APP_NA|RES_1|REC_0|VEN_NA|CL_109|NAT_NA|2019-10-23",
        "ID_CEC-22-7657|ST_1|CODE_09015|SX_M|RISK_3|AGE_28|SES_1|SCO_2|CD4_1|DRUG_1|MET_NA|APP_1|RES_1|REC_0|VEN_1|CL_109|NAT_mex|2022-05-24"
      ],
      "attributes":[
        "BULK"
      ]
    },
    {
      "source":2500,
      "target":2501,
      "directed":false,
      "length":0.00779671,
      "support":0.0,
      "removed":false,
      "sequences":[
        "ID_CEC-19-0627|ST_1|CODE_09007|SX_M|RISK_NA|AGE_19|SES_NA|SCO_NA|CD4_1|DRUG_NA|MET_NA|APP_NA|RES_1|REC_0|VEN_NA|CL_735|NAT_NA|2019-10-23",
        "ID_CEC-22-8675|ST_2|CODE_15070|SX_M|RISK_3|AGE_31|SES_2|SCO_2|CD4_1|DRUG_0|MET_NA|APP_1|RES_1|REC_0|VEN_1|CL_735|NAT_mex|2022-08-18"
      ],
      "attributes":[
        "BULK"
      ]
    },
    {
      "source":416,
      "target":417,
      "directed":false,
      "length":0.00246602,
      "support":0.0,
      "removed":false,
      "sequences":[
        "ID_CEC-19-0628|ST_2|CODE_15033|SX_M|RISK_NA|AGE_19|SES_NA|SCO_NA|CD4_2|DRUG_NA|MET_NA|APP_NA|RES_1|REC_0|VEN_NA|CL_149|NAT_NA|2019-10-23",
        "ID_CEC-19-0801|ST_2|CODE_15058|SX_M|RISK_NA|AGE_19|SES_NA|SCO_NA|CD4_2|DRUG_NA|MET_NA|APP_NA|RES_1|REC_0|VEN_NA|CL_149|NAT_NA|2019-11-13"
      ],
      "attributes":[
        "BULK"
      ]
    },
    {
      "source":416,
      "target":418,
      "directed":false,
      "length":0.00671833,
      "support":0.0,
      "removed":false,
      "sequences":[
        "ID_CEC-19-0628|ST_2|CODE_15033|SX_M|RISK_NA|AGE_19|SES_NA|SCO_NA|CD4_2|DRUG_NA|MET_NA|APP_NA|RES_1|REC_0|VEN_NA|CL_149|NAT_NA|2019-10-23",
        "ID_CEC-19-0825|ST_2|CODE_15044|SX_M|RISK_NA|AGE_21|SES_NA|SCO_NA|CD4_2|DRUG_NA|MET_NA|APP_NA|RES_1|REC_1|VEN_NA|CL_149|NAT_NA|2019-11-15"
      ],
      "attributes":[
        "BULK"
      ]
    },
    {
      "source":416,
      "target":419,
      "directed":false,
      "length":0.00246602,
      "support":0.0,
      "removed":false,
      "sequences":[
        "ID_CEC-19-0628|ST_2|CODE_15033|SX_M|RISK_NA|AGE_19|SES_NA|SCO_NA|CD4_2|DRUG_NA|MET_NA|APP_NA|RES_1|REC_0|VEN_NA|CL_149|NAT_NA|2019-10-23",
        "ID_CEC-19-0881|ST_1|CODE_09004|SX_M|RISK_NA|AGE_19|SES_NA|SCO_NA|CD4_2|DRUG_NA|MET_NA|APP_NA|RES_1|REC_0|VEN_NA|CL_149|NAT_NA|2019-11-22"
      ],
      "attributes":[
        "BULK"
      ]
    },
    {
      "source":416,
      "target":420,
      "directed":false,
      "length":0.0049437,
      "support":0.0,
      "removed":false,
      "sequences":[
        "ID_CEC-19-0628|ST_2|CODE_15033|SX_M|RISK_NA|AGE_19|SES_NA|SCO_NA|CD4_2|DRUG_NA|MET_NA|APP_NA|RES_1|REC_0|VEN_NA|CL_149|NAT_NA|2019-10-23",
        "ID_CEC-20-1188|ST_2|CODE_15033|SX_M|RISK_3|AGE_21|SES_2|SCO_2|CD4_2|DRUG_1|MET_NA|APP_0|RES_1|REC_0|VEN_0|CL_149|NAT_mex|2020-08-18"
      ],
      "attributes":[
        "BULK"
      ]
    },
    {
      "source":416,
      "target":409,
      "directed":false,
      "length":0.00672069,
      "support":0.0,
      "removed":false,
      "sequences":[
        "ID_CEC-19-0628|ST_2|CODE_15033|SX_M|RISK_NA|AGE_19|SES_NA|SCO_NA|CD4_2|DRUG_NA|MET_NA|APP_NA|RES_1|REC_0|VEN_NA|CL_149|NAT_NA|2019-10-23",
        "ID_CEC-20-1549|ST_2|CODE_15033|SX_M|RISK_3|AGE_36|SES_2|SCO_3|CD4_2|DRUG_1|MET_NA|APP_1|RES_1|REC_0|VEN_1|CL_149|NAT_mex|2020-09-29"
      ],
      "attributes":[
        "BULK"
      ]
    },
    {
      "source":416,
      "target":410,
      "directed":false,
      "length":0.00423829,
      "support":0.0,
      "removed":false,
      "sequences":[
        "ID_CEC-19-0628|ST_2|CODE_15033|SX_M|RISK_NA|AGE_19|SES_NA|SCO_NA|CD4_2|DRUG_NA|MET_NA|APP_NA|RES_1|REC_0|VEN_NA|CL_149|NAT_NA|2019-10-23",
        "ID_CEC-21-5300|ST_1|CODE_07106|SX_M|RISK_NA|AGE_28|SES_NA|SCO_NA|CD4_2|DRUG_NA|MET_NA|APP_NA|RES_1|REC_0|VEN_NA|CL_149|NAT_mex|2021-10-21"
      ],
      "attributes":[
        "BULK"
      ]
    },
    {
      "source":416,
      "target":411,
      "directed":false,
      "length":0.0106371,
      "support":0.0,
      "removed":false,
      "sequences":[
        "ID_CEC-19-0628|ST_2|CODE_15033|SX_M|RISK_NA|AGE_19|SES_NA|SCO_NA|CD4_2|DRUG_NA|MET_NA|APP_NA|RES_1|REC_0|VEN_NA|CL_149|NAT_NA|2019-10-23",
        "ID_CEC-22-6925|ST_1|CODE_09011|SX_M|RISK_3|AGE_31|SES_2|SCO_2|CD4_2|DRUG_1|MET_NA|APP_1|RES_1|REC_0|VEN_1|CL_149|NAT_mex|2022-03-24"
      ],
      "attributes":[
        "BULK"
      ]
    },
    {
      "source":416,
      "target":412,
      "directed":false,
      "length":0.00388058,
      "support":0.0,
      "removed":false,
      "sequences":[
        "ID_CEC-19-0628|ST_2|CODE_15033|SX_M|RISK_NA|AGE_19|SES_NA|SCO_NA|CD4_2|DRUG_NA|MET_NA|APP_NA|RES_1|REC_0|VEN_NA|CL_149|NAT_NA|2019-10-23",
        "ID_CEC-22-7552|ST_1|CODE_09006|SX_M|RISK_3|AGE_28|SES_2|SCO_2|CD4_1|DRUG_1|MET_NA|APP_0|RES_1|REC_0|VEN_0|CL_149|NAT_mex|2022-05-16"
      ],
      "attributes":[
        "BULK"
      ]
    },
    {
      "source":416,
      "target":413,
      "directed":false,
      "length":0.0120653,
      "support":0.0,
      "removed":false,
      "sequences":[
        "ID_CEC-19-0628|ST_2|CODE_15033|SX_M|RISK_NA|AGE_19|SES_NA|SCO_NA|CD4_2|DRUG_NA|MET_NA|APP_NA|RES_1|REC_0|VEN_NA|CL_149|NAT_NA|2019-10-23",
        "ID_CEC-22-8980|ST_1|CODE_09007|SX_M|RISK_3|AGE_29|SES_2|SCO_2|CD4_1|DRUG_0|MET_NA|APP_0|RES_1|REC_0|VEN_0|CL_149|NAT_mex|2022-09-13"
      ],
      "attributes":[
        "BULK"
      ]
    },
    {
      "source":416,
      "target":415,
      "directed":false,
      "length":0.0106351,
      "support":0.0,
      "removed":false,
      "sequences":[
        "ID_CEC-19-0628|ST_2|CODE_15033|SX_M|RISK_NA|AGE_19|SES_NA|SCO_NA|CD4_2|DRUG_NA|MET_NA|APP_NA|RES_1|REC_0|VEN_NA|CL_149|NAT_NA|2019-10-23",
        "ID_CEC-22-9881|ST_1|CODE_09003|SX_M|RISK_3|AGE_26|SES_1|SCO_3|CD4_1|DRUG_1|MET_NA|APP_1|RES_1|REC_0|VEN_0|CL_149|NAT_mex|2022-12-15"
      ],
      "attributes":[
        "BULK"
      ]
    },
    {
      "source":847,
      "target":841,
      "directed":false,
      "length":0.00886179,
      "support":0.0,
      "removed":false,
      "sequences":[
        "ID_CEC-19-0632|ST_1|CODE_09015|SX_M|RISK_NA|AGE_45|SES_NA|SCO_NA|CD4_2|DRUG_NA|MET_NA|APP_NA|RES_1|REC_0|VEN_NA|CL_65|NAT_NA|2019-10-23",
        "ID_CEC-20-1060|ST_1|CODE_09006|SX_M|RISK_3|AGE_27|SES_1|SCO_3|CD4_2|DRUG_NA|MET_NA|APP_1|RES_1|REC_0|VEN_NA|CL_65|NAT_mex|2020-08-03"
      ],
      "attributes":[
        "BULK"
      ]
    },
    {
      "source":847,
      "target":842,
      "directed":false,
      "length":0.00744334,
      "support":0.0,
      "removed":false,
      "sequences":[
        "ID_CEC-19-0632|ST_1|CODE_09015|SX_M|RISK_NA|AGE_45|SES_NA|SCO_NA|CD4_2|DRUG_NA|MET_NA|APP_NA|RES_1|REC_0|VEN_NA|CL_65|NAT_NA|2019-10-23",
        "ID_CEC-20-1157|ST_1|CODE_09010|SX_M|RISK_3|AGE_40|SES_2|SCO_3|CD4_1|DRUG_0|MET_NA|APP_0|RES_1|REC_0|VEN_0|CL_65|NAT_mex|2020-08-14"
      ],
      "attributes":[
        "BULK"
      ]
    },
    {
      "source":847,
      "target":844,
      "directed":false,
      "length":0.00281935,
      "support":0.0,
      "removed":false,
      "sequences":[
        "ID_CEC-19-0632|ST_1|CODE_09015|SX_M|RISK_NA|AGE_45|SES_NA|SCO_NA|CD4_2|DRUG_NA|MET_NA|APP_NA|RES_1|REC_0|VEN_NA|CL_65|NAT_NA|2019-10-23",
        "ID_CEC-21-3239|ST_1|CODE_09015|SX_M|RISK_3|AGE_30|SES_2|SCO_3|CD4_3|DRUG_0|MET_NA|APP_1|RES_1|REC_0|VEN_1|CL_65|NAT_mex|2021-04-09"
      ],
      "attributes":[
        "BULK"
      ]
    },
    {
      "source":847,
      "target":845,
      "directed":false,
      "length":0.012805,
      "support":0.0,
      "removed":false,
      "sequences":[
        "ID_CEC-19-0632|ST_1|CODE_09015|SX_M|RISK_NA|AGE_45|SES_NA|SCO_NA|CD4_2|DRUG_NA|MET_NA|APP_NA|RES_1|REC_0|VEN_NA|CL_65|NAT_NA|2019-10-23",
        "ID_CEC-21-3969|ST_1|CODE_09006|SX_M|RISK_3|AGE_25|SES_2|SCO_3|CD4_2|DRUG_1|MET_NA|APP_1|RES_1|REC_0|VEN_1|CL_65|NAT_mex|2021-06-11"
      ],
      "attributes":[
        "BULK"
      ]
    },
    {
      "source":847,
      "target":846,
      "directed":false,
      "length":0.0120871,
      "support":0.0,
      "removed":false,
      "sequences":[
        "ID_CEC-19-0632|ST_1|CODE_09015|SX_M|RISK_NA|AGE_45|SES_NA|SCO_NA|CD4_2|DRUG_NA|MET_NA|APP_NA|RES_1|REC_0|VEN_NA|CL_65|NAT_NA|2019-10-23",
        "ID_CEC-21-4936|ST_1|CODE_09006|SX_M|RISK_3|AGE_46|SES_1|SCO_3|CD4_2|DRUG_1|MET_NA|APP_0|RES_1|REC_0|VEN_0|CL_65|NAT_mex|2021-09-23"
      ],
      "attributes":[
        "BULK"
      ]
    },
    {
      "source":854,
      "target":848,
      "directed":false,
      "length":0.00850847,
      "support":0.0,
      "removed":false,
      "sequences":[
        "ID_CEC-19-0633|ST_1|CODE_09006|SX_M|RISK_NA|AGE_19|SES_NA|SCO_NA|CD4_1|DRUG_NA|MET_NA|APP_NA|RES_1|REC_0|VEN_NA|CL_402|NAT_NA|2019-10-23",
        "ID_CEC-21-3432|ST_1|CODE_09005|SX_M|RISK_3|AGE_24|SES_2|SCO_3|CD4_2|DRUG_0|MET_NA|APP_0|RES_1|REC_0|VEN_0|CL_402|NAT_mex|2021-04-26"
      ],
      "attributes":[
        "BULK"
      ]
    },
    {
      "source":854,
      "target":849,
      "directed":false,
      "length":0.0102896,
      "support":0.0,
      "removed":false,
      "sequences":[
        "ID_CEC-19-0633|ST_1|CODE_09006|SX_M|RISK_NA|AGE_19|SES_NA|SCO_NA|CD4_1|DRUG_NA|MET_NA|APP_NA|RES_1|REC_0|VEN_NA|CL_402|NAT_NA|2019-10-23",
        "ID_CEC-21-3512|ST_2|CODE_15016|SX_M|RISK_3|AGE_32|SES_1|SCO_2|CD4_1|DRUG_1|MET_NA|APP_1|RES_1|REC_0|VEN_1|CL_402|NAT_mex|2021-05-03"
      ],
      "attributes":[
        "BULK"
      ]
    },
    {
      "source":854,
      "target":850,
      "directed":false,
      "length":0.00780234,
      "support":0.0,
      "removed":false,
      "sequences":[
        "ID_CEC-19-0633|ST_1|CODE_09006|SX_M|RISK_NA|AGE_19|SES_NA|SCO_NA|CD4_1|DRUG_NA|MET_NA|APP_NA|RES_1|REC_0|VEN_NA|CL_402|NAT_NA|2019-10-23",
        "ID_CEC-21-4418|ST_1|CODE_09006|SX_M|RISK_3|AGE_42|SES_1|SCO_2|CD4_3|DRUG_0|MET_NA|APP_1|RES_1|REC_0|VEN_NA|CL_402|NAT_mex|2021-07-22"
      ],
      "attributes":[
        "BULK"
      ]
    },
    {
      "source":854,
      "target":851,
      "directed":false,
      "length":0.013536,
      "support":0.0,
      "removed":false,
      "sequences":[
        "ID_CEC-19-0633|ST_1|CODE_09006|SX_M|RISK_NA|AGE_19|SES_NA|SCO_NA|CD4_1|DRUG_NA|MET_NA|APP_NA|RES_1|REC_0|VEN_NA|CL_402|NAT_NA|2019-10-23",
        "ID_CEC-21-4425|ST_1|CODE_09005|SX_M|RISK_2|AGE_19|SES_2|SCO_2|CD4_1|DRUG_0|MET_NA|APP_0|RES_1|REC_0|VEN_NA|CL_402|NAT_mex|2021-08-02"
      ],
      "attributes":[
        "BULK"
      ]
    },
    {
      "source":854,
      "target":853,
      "directed":false,
      "length":0.00743075,
      "support":0.0,
      "removed":false,
      "sequences":[
        "ID_CEC-19-0633|ST_1|CODE_09006|SX_M|RISK_NA|AGE_19|SES_NA|SCO_NA|CD4_1|DRUG_NA|MET_NA|APP_NA|RES_1|REC_0|VEN_NA|CL_402|NAT_NA|2019-10-23",
        "ID_CEC-22-8589|ST_2|CODE_15031|SX_M|RISK_3|AGE_28|SES_2|SCO_2|CD4_1|DRUG_1|MET_NA|APP_0|RES_1|REC_0|VEN_0|CL_402|NAT_mex|2022-08-12"
      ],
      "attributes":[
        "BULK"
      ]
    },
    {
      "source":1867,
      "target":1868,
      "directed":false,
      "length":0.00886607,
      "support":0.0,
      "removed":false,
      "sequences":[
        "ID_CEC-19-0641|ST_2|CODE_15099|SX_M|RISK_NA|AGE_40|SES_NA|SCO_NA|CD4_3|DRUG_NA|MET_NA|APP_NA|RES_2|REC_1|VEN_NA|CL_170|NAT_NA|2019-10-23",
        "ID_CEC-21-5284|ST_1|CODE_09009|SX_M|RISK_NA|AGE_27|SES_NA|SCO_NA|CD4_1|DRUG_NA|MET_NA|APP_NA|RES_1|REC_0|VEN_NA|CL_170|NAT_NA|2021-10-20"
      ],
      "attributes":[
        "BULK"
      ]
    },
    {
      "source":1912,
      "target":1913,
      "directed":false,
      "length":0.0124378,
      "support":0.0,
      "removed":false,
      "sequences":[
        "ID_CEC-19-0642|ST_1|CODE_09015|SX_M|RISK_NA|AGE_27|SES_NA|SCO_NA|CD4_2|DRUG_NA|MET_NA|APP_NA|RES_1|REC_0|VEN_NA|CL_298|NAT_NA|2019-10-23",
        "ID_CEC-20-1385|ST_1|CODE_07106|SX_M|RISK_3|AGE_29|SES_2|SCO_2|CD4_1|DRUG_1|MET_NA|APP_0|RES_1|REC_0|VEN_0|CL_298|NAT_mex|2020-09-08"
      ],
      "attributes":[
        "BULK"
      ]
    },
    {
      "source":1912,
      "target":1914,
      "directed":false,
      "length":0.0085045,
      "support":0.0,
      "removed":false,
      "sequences":[
        "ID_CEC-19-0642|ST_1|CODE_09015|SX_M|RISK_NA|AGE_27|SES_NA|SCO_NA|CD4_2|DRUG_NA|MET_NA|APP_NA|RES_1|REC_0|VEN_NA|CL_298|NAT_NA|2019-10-23",
        "ID_CEC-21-3770|ST_1|CODE_09016|SX_M|RISK_3|AGE_36|SES_2|SCO_3|CD4_2|DRUG_1|MET_NA|APP_0|RES_1|REC_0|VEN_0|CL_NA|NAT_mex|2021-05-25"
      ],
      "attributes":[
        "BULK"
      ]
    },
    {
      "source":1151,
      "target":1152,
      "directed":false,
      "length":0.00458781,
      "support":0.0,
      "removed":false,
      "sequences":[
        "ID_CEC-19-0650|ST_2|CODE_15058|SX_M|RISK_NA|AGE_26|SES_NA|SCO_NA|CD4_1|DRUG_NA|MET_NA|APP_NA|RES_1|REC_0|VEN_NA|CL_83|NAT_NA|2019-10-23",
        "ID_CEC-19-0701|ST_1|CODE_09015|SX_M|RISK_NA|AGE_24|SES_NA|SCO_NA|CD4_3|DRUG_NA|MET_NA|APP_NA|RES_1|REC_1|VEN_NA|CL_83|NAT_NA|2019-10-30"
      ],
      "attributes":[
        "BULK"
      ]
    },
    {
      "source":1151,
      "target":1150,
      "directed":false,
      "length":0.002819,
      "support":0.0,
      "removed":false,
      "sequences":[
        "ID_CEC-19-0650|ST_2|CODE_15058|SX_M|RISK_NA|AGE_26|SES_NA|SCO_NA|CD4_1|DRUG_NA|MET_NA|APP_NA|RES_1|REC_0|VEN_NA|CL_83|NAT_NA|2019-10-23",
        "ID_CEC-21-2831|ST_1|CODE_09006|SX_M|RISK_3|AGE_21|SES_2|SCO_2|CD4_1|DRUG_NA|MET_NA|APP_1|RES_1|REC_0|VEN_1|CL_83|NAT_mex|2021-03-03"
      ],
      "attributes":[
        "BULK"
      ]
    },
    {
      "source":1151,
      "target":1153,
      "directed":false,
      "length":0.0139266,
      "support":0.0,
      "removed":false,
      "sequences":[
        "ID_CEC-19-0650|ST_2|CODE_15058|SX_M|RISK_NA|AGE_26|SES_NA|SCO_NA|CD4_1|DRUG_NA|MET_NA|APP_NA|RES_1|REC_0|VEN_NA|CL_83|NAT_NA|2019-10-23",
        "ID_CEC-21-5876|ST_1|CODE_09006|SX_M|RISK_3|AGE_26|SES_1|SCO_3|CD4_1|DRUG_1|MET_NA|APP_0|RES_1|REC_0|VEN_1|CL_83|NAT_mex|2021-12-09"
      ],
      "attributes":[
        "BULK"
      ]
    },
    {
      "source":1151,
      "target":1154,
      "directed":false,
      "length":0.0135078,
      "support":0.0,
      "removed":false,
      "sequences":[
        "ID_CEC-19-0650|ST_2|CODE_15058|SX_M|RISK_NA|AGE_26|SES_NA|SCO_NA|CD4_1|DRUG_NA|MET_NA|APP_NA|RES_1|REC_0|VEN_NA|CL_83|NAT_NA|2019-10-23",
        "ID_CEC-22-7893|ST_1|CODE_09016|SX_M|RISK_3|AGE_28|SES_2|SCO_3|CD4_2|DRUG_1|MET_NA|APP_1|RES_1|REC_1|VEN_NA|CL_83|NAT_mex|2022-06-09"
      ],
      "attributes":[
        "BULK"
      ]
    },
    {
      "source":2502,
      "target":2503,
      "directed":false,
      "length":0.00708072,
      "support":0.0,
      "removed":false,
      "sequences":[
        "ID_CEC-19-0651|ST_1|CODE_09005|SX_M|RISK_NA|AGE_27|SES_NA|SCO_NA|CD4_2|DRUG_NA|MET_NA|APP_NA|RES_1|REC_0|VEN_NA|CL_NA|NAT_NA|2019-10-23",
        "ID_CEC-20-2102|ST_2|CODE_15099|SX_M|RISK_NA|AGE_25|SES_NA|SCO_NA|CD4_1|DRUG_NA|MET_NA|APP_NA|RES_1|REC_0|VEN_NA|CL_NA|NAT_NA|2020-11-26"
      ],
      "attributes":[
        "BULK"
      ]
    },
    {
      "source":815,
      "target":816,
      "directed":false,
      "length":0.0124479,
      "support":0.0,
      "removed":false,
      "sequences":[
        "ID_CEC-19-0654|ST_1|CODE_09012|SX_M|RISK_NA|AGE_21|SES_NA|SCO_NA|CD4_2|DRUG_NA|MET_NA|APP_NA|RES_1|REC_0|VEN_NA|CL_34|NAT_NA|2019-10-23",
        "ID_CEC-19-0987|ST_1|CODE_09002|SX_M|RISK_NA|AGE_24|SES_NA|SCO_NA|CD4_2|DRUG_NA|MET_NA|APP_NA|RES_1|REC_0|VEN_NA|CL_34|NAT_NA|2019-12-04"
      ],
      "attributes":[
        "BULK"
      ]
    },
    {
      "source":815,
      "target":817,
      "directed":false,
      "length":0.00566201,
      "support":0.0,
      "removed":false,
      "sequences":[
        "ID_CEC-19-0654|ST_1|CODE_09012|SX_M|RISK_NA|AGE_21|SES_NA|SCO_NA|CD4_2|DRUG_NA|MET_NA|APP_NA|RES_1|REC_0|VEN_NA|CL_34|NAT_NA|2019-10-23",
        "ID_CEC-21-2363|ST_1|CODE_09012|SX_M|RISK_3|AGE_28|SES_2|SCO_2|CD4_1|DRUG_1|MET_NA|APP_1|RES_1|REC_0|VEN_0|CL_34|NAT_mex|2021-01-13"
      ],
      "attributes":[
        "BULK"
      ]
    },
    {
      "source":1125,
      "target":1126,
      "directed":false,
      "length":0.00779282,
      "support":0.0,
      "removed":false,
      "sequences":[
        "ID_CEC-19-0663|ST_1|CODE_09016|SX_M|RISK_NA|AGE_37|SES_NA|SCO_NA|CD4_2|DRUG_NA|MET_NA|APP_NA|RES_1|REC_0|VEN_NA|CL_159|NAT_NA|2019-10-25",
        "ID_CEC-19-0759|ST_2|CODE_15109|SX_M|RISK_NA|AGE_28|SES_NA|SCO_NA|CD4_1|DRUG_NA|MET_NA|APP_NA|RES_1|REC_0|VEN_NA|CL_159|NAT_NA|2019-11-08"
      ],
      "attributes":[
        "BULK"
      ]
    },
    {
      "source":1125,
      "target":1127,
      "directed":false,
      "length":0.00850852,
      "support":0.0,
      "removed":false,
      "sequences":[
        "ID_CEC-19-0663|ST_1|CODE_09016|SX_M|RISK_NA|AGE_37|SES_NA|SCO_NA|CD4_2|DRUG_NA|MET_NA|APP_NA|RES_1|REC_0|VEN_NA|CL_159|NAT_NA|2019-10-25",
        "ID_CEC-21-3362|ST_1|CODE_09016|SX_M|RISK_3|AGE_37|SES_1|SCO_3|CD4_2|DRUG_0|MET_NA|APP_0|RES_1|REC_0|VEN_0|CL_159|NAT_mex|2021-04-20"
      ],
      "attributes":[
        "BULK"
      ]
    },
    {
      "source":1125,
      "target":1128,
      "directed":false,
      "length":0.0085033,
      "support":0.0,
      "removed":false,
      "sequences":[
        "ID_CEC-19-0663|ST_1|CODE_09016|SX_M|RISK_NA|AGE_37|SES_NA|SCO_NA|CD4_2|DRUG_NA|MET_NA|APP_NA|RES_1|REC_0|VEN_NA|CL_159|NAT_NA|2019-10-25",
        "ID_CEC-21-4304|ST_1|CODE_09015|SX_M|RISK_3|AGE_29|SES_2|SCO_2|CD4_2|DRUG_NA|MET_NA|APP_0|RES_1|REC_0|VEN_NA|CL_NA|NAT_mex|2021-07-13"
      ],
      "attributes":[
        "BULK"
      ]
    },
    {
      "source":2504,
      "target":2505,
      "directed":false,
      "length":0.00388484,
      "support":0.0,
      "removed":false,
      "sequences":[
        "ID_CEC-19-0664|ST_1|CODE_09007|SX_M|RISK_NA|AGE_29|SES_NA|SCO_NA|CD4_3|DRUG_NA|MET_NA|APP_NA|RES_1|REC_1|VEN_NA|CL_738|NAT_NA|2019-10-25",
        "ID_CEC-21-3459|ST_2|CODE_15037|SX_M|RISK_3|AGE_28|SES_2|SCO_3|CD4_1|DRUG_1|MET_NA|APP_1|RES_1|REC_0|VEN_0|CL_738|NAT_mex|2021-04-27"
      ],
      "attributes":[
        "BULK"
      ]
    },
    {
      "source":1915,
      "target":1916,
      "directed":false,
      "length":0.0121089,
      "support":0.0,
      "removed":false,
      "sequences":[
        "ID_CEC-19-0666|ST_2|CODE_15081|SX_M|RISK_NA|AGE_30|SES_NA|SCO_NA|CD4_2|DRUG_NA|MET_NA|APP_NA|RES_1|REC_0|VEN_NA|CL_343|NAT_NA|2019-10-25",
        "ID_CEC-20-1970|ST_1|CODE_09005|SX_M|RISK_3|AGE_26|SES_2|SCO_3|CD4_2|DRUG_1|MET_NA|APP_1|RES_1|REC_0|VEN_1|CL_343|NAT_mex|2020-11-09"
      ],
      "attributes":[
        "BULK"
      ]
    },
    {
      "source":2506,
      "target":2507,
      "directed":false,
      "length":0.00176188,
      "support":0.0,
      "removed":false,
      "sequences":[
        "ID_CEC-19-0667|ST_1|CODE_09005|SX_F|RISK_NA|AGE_37|SES_NA|SCO_NA|CD4_1|DRUG_NA|MET_NA|APP_NA|RES_1|REC_0|VEN_NA|CL_302|NAT_NA|2019-10-25",
        "ID_CEC-19-0668|ST_1|CODE_09005|SX_M|RISK_NA|AGE_47|SES_NA|SCO_NA|CD4_2|DRUG_NA|MET_NA|APP_NA|RES_1|REC_0|VEN_NA|CL_302|NAT_NA|2019-10-25"
      ],
      "attributes":[
        "BULK"
      ]
    },
    {
      "source":1918,
      "target":1919,
      "directed":false,
      "length":0.0120918,
      "support":0.0,
      "removed":false,
      "sequences":[
        "ID_CEC-19-0672|ST_1|CODE_09007|SX_M|RISK_NA|AGE_21|SES_NA|SCO_NA|CD4_1|DRUG_NA|MET_NA|APP_NA|RES_1|REC_0|VEN_NA|CL_739|NAT_NA|2019-10-25",
        "ID_CEC-21-5788|ST_1|CODE_07106|SX_M|RISK_3|AGE_31|SES_1|SCO_2|CD4_1|DRUG_0|MET_NA|APP_1|RES_1|REC_0|VEN_1|CL_739|NAT_mex|2021-12-02"
      ],
      "attributes":[
        "BULK"
      ]
    },
    {
      "source":1918,
      "target":1920,
      "directed":false,
      "length":0.0135351,
      "support":0.0,
      "removed":false,
      "sequences":[
        "ID_CEC-19-0672|ST_1|CODE_09007|SX_M|RISK_NA|AGE_21|SES_NA|SCO_NA|CD4_1|DRUG_NA|MET_NA|APP_NA|RES_1|REC_0|VEN_NA|CL_739|NAT_NA|2019-10-25",
        "ID_CEC-22-7091|ST_1|CODE_09007|SX_M|RISK_3|AGE_26|SES_1|SCO_2|CD4_1|DRUG_0|MET_NA|APP_1|RES_1|REC_0|VEN_1|CL_NA|NAT_mex|2022-04-06"
      ],
      "attributes":[
        "BULK"
      ]
    },
    {
      "source":1921,
      "target":1922,
      "directed":false,
      "length":0.00140814,
      "support":0.0,
      "removed":false,
      "sequences":[
        "ID_CEC-19-0682|ST_2|CODE_15121|SX_M|RISK_NA|AGE_35|SES_NA|SCO_NA|CD4_2|DRUG_NA|MET_NA|APP_NA|RES_1|REC_1|VEN_NA|CL_548|NAT_NA|2019-10-30",
        "ID_CEC-22-6867|ST_1|CODE_09015|SX_M|RISK_3|AGE_34|SES_2|SCO_3|CD4_1|DRUG_1|MET_NA|APP_1|RES_1|REC_0|VEN_1|CL_548|NAT_mex|2022-03-18"
      ],
      "attributes":[
        "BULK"
      ]
    },
    {
      "source":1921,
      "target":1923,
      "directed":false,
      "length":0.00530001,
      "support":0.0,
      "removed":false,
      "sequences":[
        "ID_CEC-19-0682|ST_2|CODE_15121|SX_M|RISK_NA|AGE_35|SES_NA|SCO_NA|CD4_2|DRUG_NA|MET_NA|APP_NA|RES_1|REC_1|VEN_NA|CL_548|NAT_NA|2019-10-30",
        "ID_CEC-22-7387|ST_2|CODE_15081|SX_M|RISK_3|AGE_27|SES_2|SCO_3|CD4_1|DRUG_0|MET_NA|APP_1|RES_1|REC_0|VEN_1|CL_548|NAT_mex|2022-05-04"
      ],
      "attributes":[
        "BULK"
      ]
    },
    {
      "source":1452,
      "target":1453,
      "directed":false,
      "length":0.00600786,
      "support":0.0,
      "removed":false,
      "sequences":[
        "ID_CEC-19-0684|ST_1|CODE_09006|SX_M|RISK_3|AGE_23|SES_1|SCO_2|CD4_1|DRUG_1|MET_NA|APP_1|RES_1|REC_0|VEN_1|CL_54|NAT_mex|2019-10-30",
        "ID_CEC-20-1682|ST_1|CODE_09005|SX_M|RISK_3|AGE_19|SES_2|SCO_3|CD4_2|DRUG_1|MET_NA|APP_0|RES_1|REC_0|VEN_1|CL_54|NAT_mex|2020-10-12"
      ],
      "attributes":[
        "BULK"
      ]
    },
    {
      "source":1452,
      "target":1454,
      "directed":false,
      "length":0.00317458,
      "support":0.0,
      "removed":false,
      "sequences":[
        "ID_CEC-19-0684|ST_1|CODE_09006|SX_M|RISK_3|AGE_23|SES_1|SCO_2|CD4_1|DRUG_1|MET_NA|APP_1|RES_1|REC_0|VEN_1|CL_54|NAT_mex|2019-10-30",
        "ID_CEC-20-1851|ST_1|CODE_09015|SX_M|RISK_3|AGE_22|SES_2|SCO_2|CD4_2|DRUG_0|MET_NA|APP_0|RES_1|REC_0|VEN_0|CL_54|NAT_mex|2020-10-27"
      ],
      "attributes":[
        "BULK"
      ]
    },
    {
      "source":1452,
      "target":1455,
      "directed":false,
      "length":0.00494609,
      "support":0.0,
      "removed":false,
      "sequences":[
        "ID_CEC-19-0684|ST_1|CODE_09006|SX_M|RISK_3|AGE_23|SES_1|SCO_2|CD4_1|DRUG_1|MET_NA|APP_1|RES_1|REC_0|VEN_1|CL_54|NAT_mex|2019-10-30",
        "ID_CEC-22-9267|ST_1|CODE_09005|SX_M|RISK_NA|AGE_29|SES_NA|SCO_NA|CD4_1|DRUG_NA|MET_NA|APP_NA|RES_1|REC_0|VEN_NA|CL_54|NAT_NA|2022-10-11"
      ],
      "attributes":[
        "BULK"
      ]
    },
    {
      "source":1891,
      "target":1892,
      "directed":false,
      "length":0.00673424,
      "support":0.0,
      "removed":false,
      "sequences":[
        "ID_CEC-19-0686|ST_2|CODE_15081|SX_M|RISK_NA|AGE_19|SES_NA|SCO_NA|CD4_2|DRUG_NA|MET_NA|APP_NA|RES_1|REC_1|VEN_NA|CL_135|NAT_NA|2019-10-30",
        "ID_CEC-21-5051|ST_2|CODE_15081|SX_M|RISK_3|AGE_26|SES_2|SCO_3|CD4_2|DRUG_0|MET_NA|APP_1|RES_1|REC_0|VEN_0|CL_135|NAT_mex|2021-09-30"
      ],
      "attributes":[
        "BULK"
      ]
    },
    {
      "source":2508,
      "target":2509,
      "directed":false,
      "length":0.011761,
      "support":0.0,
      "removed":false,
      "sequences":[
        "ID_CEC-19-0687|ST_1|CODE_09012|SX_M|RISK_NA|AGE_22|SES_NA|SCO_NA|CD4_2|DRUG_NA|MET_NA|APP_NA|RES_1|REC_1|VEN_NA|CL_123|NAT_NA|2019-10-30",
        "ID_CEC-19-1041|ST_2|CODE_15013|SX_M|RISK_NA|AGE_27|SES_NA|SCO_NA|CD4_1|DRUG_NA|MET_NA|APP_NA|RES_1|REC_0|VEN_NA|CL_123|NAT_NA|2019-12-11"
      ],
      "attributes":[
        "BULK"
      ]
    },
    {
      "source":2510,
      "target":2511,
      "directed":false,
      "length":0.00176092,
      "support":0.0,
      "removed":false,
      "sequences":[
        "ID_CEC-19-0688|ST_1|CODE_09016|SX_M|RISK_NA|AGE_32|SES_NA|SCO_NA|CD4_2|DRUG_NA|MET_NA|APP_NA|RES_1|REC_0|VEN_NA|CL_740|NAT_NA|2019-10-30",
        "ID_CEC-21-5116|ST_1|CODE_07106|SX_M|RISK_3|AGE_22|SES_2|SCO_3|CD4_1|DRUG_0|MET_NA|APP_1|RES_1|REC_0|VEN_0|CL_740|NAT_mex|2021-10-06"
      ],
      "attributes":[
        "BULK"
      ]
    },
    {
      "source":520,
      "target":521,
      "directed":false,
      "length":0.00921843,
      "support":0.0,
      "removed":false,
      "sequences":[
        "ID_CEC-19-0695|ST_1|CODE_09014|SX_M|RISK_NA|AGE_29|SES_NA|SCO_NA|CD4_2|DRUG_NA|MET_NA|APP_NA|RES_1|REC_0|VEN_NA|CL_224|NAT_NA|2019-10-30",
        "ID_CEC-19-0785|ST_1|CODE_07106|SX_M|RISK_NA|AGE_26|SES_NA|SCO_NA|CD4_3|DRUG_NA|MET_NA|APP_NA|RES_1|REC_1|VEN_NA|CL_224|NAT_NA|2019-11-13"
      ],
      "attributes":[
        "BULK"
      ]
    },
    {
      "source":520,
      "target":522,
      "directed":false,
      "length":0.0106585,
      "support":0.0,
      "removed":false,
      "sequences":[
        "ID_CEC-19-0695|ST_1|CODE_09014|SX_M|RISK_NA|AGE_29|SES_NA|SCO_NA|CD4_2|DRUG_NA|MET_NA|APP_NA|RES_1|REC_0|VEN_NA|CL_224|NAT_NA|2019-10-30",
        "ID_CEC-19-0799|ST_1|CODE_09015|SX_M|RISK_NA|AGE_31|SES_NA|SCO_NA|CD4_2|DRUG_NA|MET_NA|APP_NA|RES_1|REC_1|VEN_NA|CL_224|NAT_NA|2019-11-13"
      ],
      "attributes":[
        "BULK"
      ]
    },
    {
      "source":520,
      "target":523,
      "directed":false,
      "length":0.00565466,
      "support":0.0,
      "removed":false,
      "sequences":[
        "ID_CEC-19-0695|ST_1|CODE_09014|SX_M|RISK_NA|AGE_29|SES_NA|SCO_NA|CD4_2|DRUG_NA|MET_NA|APP_NA|RES_1|REC_0|VEN_NA|CL_224|NAT_NA|2019-10-30",
        "ID_CEC-19-1020|ST_1|CODE_09015|SX_M|RISK_NA|AGE_26|SES_NA|SCO_NA|CD4_3|DRUG_NA|MET_NA|APP_NA|RES_1|REC_NA|VEN_NA|CL_224|NAT_NA|2019-12-09"
      ],
      "attributes":[
        "BULK"
      ]
    },
    {
      "source":520,
      "target":524,
      "directed":false,
      "length":0.00995163,
      "support":0.0,
      "removed":false,
      "sequences":[
        "ID_CEC-19-0695|ST_1|CODE_09014|SX_M|RISK_NA|AGE_29|SES_NA|SCO_NA|CD4_2|DRUG_NA|MET_NA|APP_NA|RES_1|REC_0|VEN_NA|CL_224|NAT_NA|2019-10-30",
        "ID_CEC-20-1508|ST_1|CODE_09016|SX_M|RISK_3|AGE_30|SES_1|SCO_3|CD4_2|DRUG_1|MET_NA|APP_1|RES_1|REC_1|VEN_0|CL_224|NAT_mex|2020-09-24"
      ],
      "attributes":[
        "BULK"
      ]
    },
    {
      "source":520,
      "target":525,
      "directed":false,
      "length":0.00921855,
      "support":0.0,
      "removed":false,
      "sequences":[
        "ID_CEC-19-0695|ST_1|CODE_09014|SX_M|RISK_NA|AGE_29|SES_NA|SCO_NA|CD4_2|DRUG_NA|MET_NA|APP_NA|RES_1|REC_0|VEN_NA|CL_224|NAT_NA|2019-10-30",
        "ID_CEC-21-3333|ST_1|CODE_09014|SX_M|RISK_3|AGE_35|SES_1|SCO_3|CD4_1|DRUG_1|MET_NA|APP_0|RES_1|REC_0|VEN_1|CL_224|NAT_mex|2021-04-16"
      ],
      "attributes":[
        "BULK"
      ]
    },
    {
      "source":520,
      "target":526,
      "directed":false,
      "length":0.00991979,
      "support":0.0,
      "removed":false,
      "sequences":[
        "ID_CEC-19-0695|ST_1|CODE_09014|SX_M|RISK_NA|AGE_29|SES_NA|SCO_NA|CD4_2|DRUG_NA|MET_NA|APP_NA|RES_1|REC_0|VEN_NA|CL_224|NAT_NA|2019-10-30",
        "ID_CEC-21-3700|ST_1|CODE_09014|SX_M|RISK_3|AGE_37|SES_2|SCO_3|CD4_1|DRUG_0|MET_NA|APP_0|RES_1|REC_0|VEN_0|CL_224|NAT_mex|2021-05-19"
      ],
      "attributes":[
        "BULK"
      ]
    },
    {
      "source":520,
      "target":528,
      "directed":false,
      "length":0.0120822,
      "support":0.0,
      "removed":false,
      "sequences":[
        "ID_CEC-19-0695|ST_1|CODE_09014|SX_M|RISK_NA|AGE_29|SES_NA|SCO_NA|CD4_2|DRUG_NA|MET_NA|APP_NA|RES_1|REC_0|VEN_NA|CL_224|NAT_NA|2019-10-30",
        "ID_CEC-22-7475|ST_1|CODE_09015|SX_M|RISK_3|AGE_57|SES_2|SCO_2|CD4_1|DRUG_1|MET_NA|APP_1|RES_1|REC_0|VEN_1|CL_224|NAT_NA|2022-05-11"
      ],
      "attributes":[
        "BULK"
      ]
    },
    {
      "source":2512,
      "target":2513,
      "directed":false,
      "length":0.00993858,
      "support":0.0,
      "removed":false,
      "sequences":[
        "ID_CEC-19-0699|ST_1|CODE_09003|SX_M|RISK_NA|AGE_43|SES_NA|SCO_NA|CD4_2|DRUG_NA|MET_NA|APP_NA|RES_1|REC_0|VEN_NA|CL_741|NAT_NA|2019-10-30",
        "ID_CEC-22-6617|ST_2|CODE_15112|SX_M|RISK_NA|AGE_29|SES_NA|SCO_NA|CD4_1|DRUG_NA|MET_NA|APP_NA|RES_1|REC_0|VEN_NA|CL_741|NAT_NA|2022-02-28"
      ],
      "attributes":[
        "BULK"
      ]
    },
    {
      "source":1152,
      "target":1150,
      "directed":false,
      "length":0.00494267,
      "support":0.0,
      "removed":false,
      "sequences":[
        "ID_CEC-19-0701|ST_1|CODE_09015|SX_M|RISK_NA|AGE_24|SES_NA|SCO_NA|CD4_3|DRUG_NA|MET_NA|APP_NA|RES_1|REC_1|VEN_NA|CL_83|NAT_NA|2019-10-30",
        "ID_CEC-21-2831|ST_1|CODE_09006|SX_M|RISK_3|AGE_21|SES_2|SCO_2|CD4_1|DRUG_NA|MET_NA|APP_1|RES_1|REC_0|VEN_1|CL_83|NAT_mex|2021-03-03"
      ],
      "attributes":[
        "BULK"
      ]
    },
    {
      "source":1152,
      "target":1153,
      "directed":false,
      "length":0.00813309,
      "support":0.0,
      "removed":false,
      "sequences":[
        "ID_CEC-19-0701|ST_1|CODE_09015|SX_M|RISK_NA|AGE_24|SES_NA|SCO_NA|CD4_3|DRUG_NA|MET_NA|APP_NA|RES_1|REC_1|VEN_NA|CL_83|NAT_NA|2019-10-30",
        "ID_CEC-21-5876|ST_1|CODE_09006|SX_M|RISK_3|AGE_26|SES_1|SCO_3|CD4_1|DRUG_1|MET_NA|APP_0|RES_1|REC_0|VEN_1|CL_83|NAT_mex|2021-12-09"
      ],
      "attributes":[
        "BULK"
      ]
    },
    {
      "source":1456,
      "target":1457,
      "directed":false,
      "length":0.0117217,
      "support":0.0,
      "removed":false,
      "sequences":[
        "ID_CEC-19-0704|ST_1|CODE_09005|SX_M|RISK_NA|AGE_28|SES_NA|SCO_NA|CD4_3|DRUG_NA|MET_NA|APP_NA|RES_1|REC_1|VEN_NA|CL_1249|NAT_NA|2019-10-30",
        "ID_CEC-22-8507|ST_1|CODE_09005|SX_M|RISK_3|AGE_27|SES_1|SCO_3|CD4_2|DRUG_1|MET_NA|APP_1|RES_1|REC_0|VEN_0|CL_1249|NAT_mex|2022-08-05"
      ],
      "attributes":[
        "BULK"
      ]
    },
    {
      "source":1456,
      "target":1458,
      "directed":false,
      "length":0.00993251,
      "support":0.0,
      "removed":false,
      "sequences":[
        "ID_CEC-19-0704|ST_1|CODE_09005|SX_M|RISK_NA|AGE_28|SES_NA|SCO_NA|CD4_3|DRUG_NA|MET_NA|APP_NA|RES_1|REC_1|VEN_NA|CL_1249|NAT_NA|2019-10-30",
        "ID_CEC-22-9676|ST_2|CODE_15025|SX_M|RISK_NA|AGE_31|SES_NA|SCO_NA|CD4_1|DRUG_NA|MET_NA|APP_NA|RES_1|REC_0|VEN_NA|CL_1249|NAT_NA|2022-11-25"
      ],
      "attributes":[
        "BULK"
      ]
    },
    {
      "source":1456,
      "target":1459,
      "directed":false,
      "length":0.0113665,
      "support":0.0,
      "removed":false,
      "sequences":[
        "ID_CEC-19-0704|ST_1|CODE_09005|SX_M|RISK_NA|AGE_28|SES_NA|SCO_NA|CD4_3|DRUG_NA|MET_NA|APP_NA|RES_1|REC_1|VEN_NA|CL_1249|NAT_NA|2019-10-30",
        "ID_CEC-22-9765|ST_2|CODE_15033|SX_M|RISK_3|AGE_28|SES_2|SCO_3|CD4_2|DRUG_1|MET_NA|APP_0|RES_1|REC_0|VEN_0|CL_1249|NAT_mex|2022-12-05"
      ],
      "attributes":[
        "BULK"
      ]
    },
    {
      "source":1924,
      "target":1926,
      "directed":false,
      "length":0.0117258,
      "support":0.0,
      "removed":false,
      "sequences":[
        "ID_CEC-19-0705|ST_1|CODE_09006|SX_M|RISK_NA|AGE_29|SES_NA|SCO_NA|CD4_2|DRUG_NA|MET_NA|APP_NA|RES_1|REC_0|VEN_NA|CL_310|NAT_NA|2019-10-30",
        "ID_CEC-21-4468|ST_2|CODE_15058|SX_M|RISK_3|AGE_26|SES_2|SCO_3|CD4_2|DRUG_1|MET_NA|APP_1|RES_1|REC_0|VEN_1|CL_310|NAT_mex|2021-08-04"
      ],
      "attributes":[
        "BULK"
      ]
    },
    {
      "source":726,
      "target":720,
      "directed":false,
      "length":0.00424253,
      "support":0.0,
      "removed":false,
      "sequences":[
        "ID_CEC-19-0709|ST_1|CODE_09005|SX_M|RISK_NA|AGE_27|SES_NA|SCO_NA|CD4_3|DRUG_NA|MET_NA|APP_NA|RES_1|REC_0|VEN_NA|CL_114|NAT_NA|2019-11-01",
        "ID_CEC-21-3100|ST_1|CODE_09005|SX_M|RISK_3|AGE_32|SES_2|SCO_3|CD4_1|DRUG_0|MET_NA|APP_1|RES_1|REC_0|VEN_0|CL_114|NAT_mex|2021-03-26"
      ],
      "attributes":[
        "BULK"
      ]
    },
    {
      "source":726,
      "target":721,
      "directed":false,
      "length":0.00743996,
      "support":0.0,
      "removed":false,
      "sequences":[
        "ID_CEC-19-0709|ST_1|CODE_09005|SX_M|RISK_NA|AGE_27|SES_NA|SCO_NA|CD4_3|DRUG_NA|MET_NA|APP_NA|RES_1|REC_0|VEN_NA|CL_114|NAT_NA|2019-11-01",
        "ID_CEC-21-4094|ST_2|CODE_15104|SX_M|RISK_3|AGE_20|SES_1|SCO_2|CD4_2|DRUG_0|MET_NA|APP_1|RES_1|REC_0|VEN_0|CL_114|NAT_mex|2021-06-23"
      ],
      "attributes":[
        "BULK"
      ]
    },
    {
      "source":726,
      "target":722,
      "directed":false,
      "length":0.0124466,
      "support":0.0,
      "removed":false,
      "sequences":[
        "ID_CEC-19-0709|ST_1|CODE_09005|SX_M|RISK_NA|AGE_27|SES_NA|SCO_NA|CD4_3|DRUG_NA|MET_NA|APP_NA|RES_1|REC_0|VEN_NA|CL_114|NAT_NA|2019-11-01",
        "ID_CEC-21-4330|ST_1|CODE_09005|SX_M|RISK_3|AGE_27|SES_2|SCO_2|CD4_1|DRUG_1|MET_NA|APP_NA|RES_1|REC_0|VEN_0|CL_114|NAT_mex|2021-07-15"
      ],
      "attributes":[
        "BULK"
      ]
    },
    {
      "source":726,
      "target":724,
      "directed":false,
      "length":0.00850915,
      "support":0.0,
      "removed":false,
      "sequences":[
        "ID_CEC-19-0709|ST_1|CODE_09005|SX_M|RISK_NA|AGE_27|SES_NA|SCO_NA|CD4_3|DRUG_NA|MET_NA|APP_NA|RES_1|REC_0|VEN_NA|CL_114|NAT_NA|2019-11-01",
        "ID_CEC-22-7207|ST_1|CODE_09007|SX_M|RISK_3|AGE_23|SES_2|SCO_2|CD4_2|DRUG_1|MET_NA|APP_1|RES_1|REC_0|VEN_0|CL_114|NAT_mex|2022-04-20"
      ],
      "attributes":[
        "BULK"
      ]
    },
    {
      "source":584,
      "target":578,
      "directed":false,
      "length":0.00885852,
      "support":0.0,
      "removed":false,
      "sequences":[
        "ID_CEC-19-0711|ST_1|CODE_07106|SX_M|RISK_NA|AGE_24|SES_NA|SCO_NA|CD4_2|DRUG_NA|MET_NA|APP_NA|RES_2|REC_0|VEN_NA|CL_144|NAT_NA|2019-11-01",
        "ID_CEC-20-1609|ST_1|CODE_09015|SX_M|RISK_3|AGE_29|SES_2|SCO_3|CD4_1|DRUG_1|MET_NA|APP_1|RES_1|REC_0|VEN_0|CL_144|NAT_mex|2020-10-05"
      ],
      "attributes":[
        "BULK"
      ]
    },
    {
      "source":584,
      "target":579,
      "directed":false,
      "length":0.0131479,
      "support":0.0,
      "removed":false,
      "sequences":[
        "ID_CEC-19-0711|ST_1|CODE_07106|SX_M|RISK_NA|AGE_24|SES_NA|SCO_NA|CD4_2|DRUG_NA|MET_NA|APP_NA|RES_2|REC_0|VEN_NA|CL_144|NAT_NA|2019-11-01",
```
