## Supplementary material for "HIV Transmission Dynamics in Greater Mexico City are Shaped by Dense Spatial Mixing": SF2_HIV_Mexico_28KB_outNET_final.json (part 3 of 5)

```
        "ID_CEC-21-3357|ST_2|CODE_15033|SX_M|RISK_3|AGE_25|SES_2|SCO_2|CD4_2|DRUG_0|MET_NA|APP_0|RES_5|REC_0|VEN_0|CL_144|NAT_mex|2021-04-20"
      ],
      "attributes":[
        "BULK"
      ]
    },
    {
      "source":584,
      "target":581,
      "directed":false,
      "length":0.00814679,
      "support":0.0,
      "removed":false,
      "sequences":[
        "ID_CEC-19-0711|ST_1|CODE_07106|SX_M|RISK_NA|AGE_24|SES_NA|SCO_NA|CD4_2|DRUG_NA|MET_NA|APP_NA|RES_2|REC_0|VEN_NA|CL_144|NAT_NA|2019-11-01",
        "ID_CEC-21-4898|ST_1|CODE_09010|SX_M|RISK_3|AGE_21|SES_2|SCO_2|CD4_3|DRUG_0|MET_NA|APP_1|RES_1|REC_0|VEN_0|CL_144|NAT_mex|2021-09-20"
      ],
      "attributes":[
        "BULK"
      ]
    },
    {
      "source":584,
      "target":582,
      "directed":false,
      "length":0.0102828,
      "support":0.0,
      "removed":false,
      "sequences":[
        "ID_CEC-19-0711|ST_1|CODE_07106|SX_M|RISK_NA|AGE_24|SES_NA|SCO_NA|CD4_2|DRUG_NA|MET_NA|APP_NA|RES_2|REC_0|VEN_NA|CL_144|NAT_NA|2019-11-01",
        "ID_CEC-21-5710|ST_1|CODE_09016|SX_M|RISK_3|AGE_28|SES_2|SCO_3|CD4_1|DRUG_0|MET_NA|APP_0|RES_1|REC_0|VEN_0|CL_144|NAT_mex|2021-11-26"
      ],
      "attributes":[
        "BULK"
      ]
    },
    {
      "source":584,
      "target":583,
      "directed":false,
      "length":0.010994,
      "support":0.0,
      "removed":false,
      "sequences":[
        "ID_CEC-19-0711|ST_1|CODE_07106|SX_M|RISK_NA|AGE_24|SES_NA|SCO_NA|CD4_2|DRUG_NA|MET_NA|APP_NA|RES_2|REC_0|VEN_NA|CL_144|NAT_NA|2019-11-01",
        "ID_CEC-22-7170|ST_1|CODE_09011|SX_M|RISK_3|AGE_27|SES_1|SCO_3|CD4_1|DRUG_0|MET_NA|APP_0|RES_1|REC_0|VEN_0|CL_144|NAT_mex|2022-04-18"
      ],
      "attributes":[
        "BULK"
      ]
    },
    {
      "source":267,
      "target":270,
      "directed":false,
      "length":0.011735,
      "support":0.0,
      "removed":false,
      "sequences":[
        "ID_CEC-19-0718|ST_2|CODE_15058|SX_M|RISK_NA|AGE_23|SES_NA|SCO_NA|CD4_2|DRUG_NA|MET_NA|APP_NA|RES_1|REC_0|VEN_NA|CL_172|NAT_NA|2019-11-04",
        "ID_CEC-20-1236|ST_1|CODE_09007|SX_M|RISK_3|AGE_22|SES_2|SCO_2|CD4_1|DRUG_1|MET_NA|APP_NA|RES_3|REC_0|VEN_0|CL_172|NAT_mex|2020-08-21"
      ],
      "attributes":[
        "BULK"
      ]
    },
    {
      "source":267,
      "target":257,
      "directed":false,
      "length":0.0138885,
      "support":0.0,
      "removed":false,
      "sequences":[
        "ID_CEC-19-0718|ST_2|CODE_15058|SX_M|RISK_NA|AGE_23|SES_NA|SCO_NA|CD4_2|DRUG_NA|MET_NA|APP_NA|RES_1|REC_0|VEN_NA|CL_172|NAT_NA|2019-11-04",
        "ID_CEC-21-3178|ST_1|CODE_07106|SX_M|RISK_3|AGE_19|SES_1|SCO_2|CD4_1|DRUG_NA|MET_NA|APP_NA|RES_1|REC_0|VEN_NA|CL_172|NAT_mex|2021-04-06"
      ],
      "attributes":[
        "BULK"
      ]
    },
    {
      "source":861,
      "target":855,
      "directed":false,
      "length":0.00849228,
      "support":0.0,
      "removed":false,
      "sequences":[
        "ID_CEC-19-0722|ST_1|CODE_09007|SX_M|RISK_3|AGE_22|SES_1|SCO_2|CD4_2|DRUG_0|MET_NA|APP_0|RES_1|REC_0|VEN_0|CL_97|NAT_mex|2019-11-04",
        "ID_CEC-20-1365|ST_1|CODE_09007|SX_M|RISK_3|AGE_27|SES_2|SCO_2|CD4_1|DRUG_0|MET_NA|APP_0|RES_1|REC_0|VEN_0|CL_97|NAT_mex|2020-09-07"
      ],
      "attributes":[
        "BULK"
      ]
    },
    {
      "source":861,
      "target":856,
      "directed":false,
      "length":0.00282374,
      "support":0.0,
      "removed":false,
      "sequences":[
        "ID_CEC-19-0722|ST_1|CODE_09007|SX_M|RISK_3|AGE_22|SES_1|SCO_2|CD4_2|DRUG_0|MET_NA|APP_0|RES_1|REC_0|VEN_0|CL_97|NAT_mex|2019-11-04",
        "ID_CEC-21-4034|ST_1|CODE_09007|SX_M|RISK_3|AGE_32|SES_1|SCO_2|CD4_2|DRUG_0|MET_NA|APP_1|RES_1|REC_0|VEN_1|CL_97|NAT_mex|2021-06-18"
      ],
      "attributes":[
        "BULK"
      ]
    },
    {
      "source":861,
      "target":857,
      "directed":false,
      "length":0.012426,
      "support":0.0,
      "removed":false,
      "sequences":[
        "ID_CEC-19-0722|ST_1|CODE_09007|SX_M|RISK_3|AGE_22|SES_1|SCO_2|CD4_2|DRUG_0|MET_NA|APP_0|RES_1|REC_0|VEN_0|CL_97|NAT_mex|2019-11-04",
        "ID_CEC-21-4340|ST_1|CODE_09012|SX_M|RISK_3|AGE_35|SES_2|SCO_3|CD4_2|DRUG_1|MET_NA|APP_0|RES_1|REC_0|VEN_0|CL_97|NAT_mex|2021-07-16"
      ],
      "attributes":[
        "BULK"
      ]
    },
    {
      "source":861,
      "target":858,
      "directed":false,
      "length":0.0109944,
      "support":0.0,
      "removed":false,
      "sequences":[
        "ID_CEC-19-0722|ST_1|CODE_09007|SX_M|RISK_3|AGE_22|SES_1|SCO_2|CD4_2|DRUG_0|MET_NA|APP_0|RES_1|REC_0|VEN_0|CL_97|NAT_mex|2019-11-04",
        "ID_CEC-21-4435|ST_1|CODE_09010|SX_M|RISK_3|AGE_24|SES_2|SCO_3|CD4_1|DRUG_1|MET_NA|APP_0|RES_1|REC_0|VEN_0|CL_97|NAT_mex|2021-08-02"
      ],
      "attributes":[
        "BULK"
      ]
    },
    {
      "source":990,
      "target":985,
      "directed":false,
      "length":0.00565393,
      "support":0.0,
      "removed":false,
      "sequences":[
        "ID_CEC-19-0725|ST_1|CODE_09016|SX_M|RISK_NA|AGE_29|SES_NA|SCO_NA|CD4_2|DRUG_NA|MET_NA|APP_NA|RES_1|REC_1|VEN_NA|CL_462|NAT_NA|2019-11-05",
        "ID_CEC-21-3528|ST_1|CODE_09005|SX_M|RISK_3|AGE_21|SES_2|SCO_2|CD4_1|DRUG_1|MET_NA|APP_1|RES_1|REC_0|VEN_1|CL_462|NAT_mex|2021-05-03"
      ],
      "attributes":[
        "BULK"
      ]
    },
    {
      "source":990,
      "target":986,
      "directed":false,
      "length":0.0042354,
      "support":0.0,
      "removed":false,
      "sequences":[
        "ID_CEC-19-0725|ST_1|CODE_09016|SX_M|RISK_NA|AGE_29|SES_NA|SCO_NA|CD4_2|DRUG_NA|MET_NA|APP_NA|RES_1|REC_1|VEN_NA|CL_462|NAT_NA|2019-11-05",
        "ID_CEC-21-4253|ST_1|CODE_09007|SX_M|RISK_3|AGE_22|SES_2|SCO_2|CD4_1|DRUG_0|MET_NA|APP_1|RES_1|REC_0|VEN_0|CL_462|NAT_mex|2021-07-09"
      ],
      "attributes":[
        "BULK"
      ]
    },
    {
      "source":990,
      "target":987,
      "directed":false,
      "length":0.0063735,
      "support":0.0,
      "removed":false,
      "sequences":[
        "ID_CEC-19-0725|ST_1|CODE_09016|SX_M|RISK_NA|AGE_29|SES_NA|SCO_NA|CD4_2|DRUG_NA|MET_NA|APP_NA|RES_1|REC_1|VEN_NA|CL_462|NAT_NA|2019-11-05",
        "ID_CEC-22-6906|ST_1|CODE_09015|SX_M|RISK_3|AGE_23|SES_1|SCO_2|CD4_1|DRUG_0|MET_NA|APP_1|RES_1|REC_0|VEN_1|CL_462|NAT_mex|2022-03-24"
      ],
      "attributes":[
        "BULK"
      ]
    },
    {
      "source":990,
      "target":988,
      "directed":false,
      "length":0.00246608,
      "support":0.0,
      "removed":false,
      "sequences":[
        "ID_CEC-19-0725|ST_1|CODE_09016|SX_M|RISK_NA|AGE_29|SES_NA|SCO_NA|CD4_2|DRUG_NA|MET_NA|APP_NA|RES_1|REC_1|VEN_NA|CL_462|NAT_NA|2019-11-05",
        "ID_CEC-22-9320|ST_1|CODE_09015|SX_M|RISK_2|AGE_37|SES_1|SCO_2|CD4_1|DRUG_0|MET_NA|APP_0|RES_1|REC_0|VEN_0|CL_462|NAT_mex|2022-10-17"
      ],
      "attributes":[
        "BULK"
      ]
    },
    {
      "source":990,
      "target":989,
      "directed":false,
      "length":0.00601261,
      "support":0.0,
      "removed":false,
      "sequences":[
        "ID_CEC-19-0725|ST_1|CODE_09016|SX_M|RISK_NA|AGE_29|SES_NA|SCO_NA|CD4_2|DRUG_NA|MET_NA|APP_NA|RES_1|REC_1|VEN_NA|CL_462|NAT_NA|2019-11-05",
        "ID_CEC-22-9321|ST_1|CODE_09013|SX_F|RISK_1|AGE_34|SES_1|SCO_3|CD4_1|DRUG_0|MET_NA|APP_0|RES_1|REC_0|VEN_0|CL_462|NAT_mex|2022-10-17"
      ],
      "attributes":[
        "BULK"
      ]
    },
    {
      "source":2515,
      "target":2514,
      "directed":false,
      "length":0.0128122,
      "support":0.0,
      "removed":false,
      "sequences":[
        "ID_CEC-19-0727|ST_1|CODE_07106|SX_F|RISK_NA|AGE_37|SES_NA|SCO_NA|CD4_3|DRUG_NA|MET_NA|APP_NA|RES_1|REC_0|VEN_NA|CL_NA|NAT_NA|2019-11-06",
        "ID_CEC-22-8642|ST_1|CODE_09007|SX_M|RISK_NA|AGE_57|SES_NA|SCO_NA|CD4_1|DRUG_NA|MET_NA|APP_NA|RES_1|REC_0|VEN_NA|CL_NA|NAT_NA|2022-08-17"
      ],
      "attributes":[
        "BULK"
      ]
    },
    {
      "source":2517,
      "target":2516,
      "directed":false,
      "length":0.0135318,
      "support":0.0,
      "removed":false,
      "sequences":[
        "ID_CEC-19-0728|ST_2|CODE_15057|SX_M|RISK_NA|AGE_23|SES_NA|SCO_NA|CD4_3|DRUG_NA|MET_NA|APP_NA|RES_1|REC_0|VEN_NA|CL_336|NAT_NA|2019-11-06",
        "ID_CEC-21-2568|ST_1|CODE_09007|SX_M|RISK_3|AGE_22|SES_2|SCO_2|CD4_1|DRUG_NA|MET_NA|APP_1|RES_1|REC_0|VEN_1|CL_336|NAT_mex|2021-02-05"
      ],
      "attributes":[
        "BULK"
      ]
    },
    {
      "source":2518,
      "target":2519,
      "directed":false,
      "length":0.0092164,
      "support":0.0,
      "removed":false,
      "sequences":[
        "ID_CEC-19-0731|ST_1|CODE_09016|SX_M|RISK_NA|AGE_24|SES_NA|SCO_NA|CD4_3|DRUG_NA|MET_NA|APP_NA|RES_1|REC_0|VEN_NA|CL_549|NAT_NA|2019-11-06",
        "ID_CEC-22-6986|ST_1|CODE_09003|SX_M|RISK_3|AGE_24|SES_2|SCO_2|CD4_2|DRUG_1|MET_NA|APP_1|RES_1|REC_0|VEN_1|CL_549|NAT_mex|2022-03-29"
      ],
      "attributes":[
        "BULK"
      ]
    },
    {
      "source":2520,
      "target":2521,
      "directed":false,
      "length":0.00779434,
      "support":0.0,
      "removed":false,
      "sequences":[
        "ID_CEC-19-0733|ST_1|CODE_09005|SX_M|RISK_NA|AGE_23|SES_NA|SCO_NA|CD4_3|DRUG_NA|MET_NA|APP_NA|RES_1|REC_0|VEN_NA|CL_178|NAT_NA|2019-11-06",
        "ID_CEC-22-7038|ST_1|CODE_09005|SX_M|RISK_3|AGE_52|SES_2|SCO_3|CD4_2|DRUG_1|MET_1|APP_1|RES_1|REC_0|VEN_1|CL_178|NAT_mex|2022-04-01"
      ],
      "attributes":[
        "BULK"
      ]
    },
    {
      "source":283,
      "target":284,
      "directed":false,
      "length":0.00743082,
      "support":0.0,
      "removed":false,
      "sequences":[
        "ID_CEC-19-0738|ST_2|CODE_15104|SX_M|RISK_NA|AGE_20|SES_NA|SCO_NA|CD4_3|DRUG_NA|MET_NA|APP_NA|RES_1|REC_0|VEN_NA|CL_214|NAT_NA|2019-11-06",
        "ID_CEC-19-0996|ST_2|CODE_15121|SX_M|RISK_NA|AGE_36|SES_NA|SCO_NA|CD4_1|DRUG_NA|MET_NA|APP_NA|RES_1|REC_0|VEN_NA|CL_214|NAT_NA|2019-12-09"
      ],
      "attributes":[
        "BULK"
      ]
    },
    {
      "source":283,
      "target":285,
      "directed":false,
      "length":0.00994178,
      "support":0.0,
      "removed":false,
      "sequences":[
        "ID_CEC-19-0738|ST_2|CODE_15104|SX_M|RISK_NA|AGE_20|SES_NA|SCO_NA|CD4_3|DRUG_NA|MET_NA|APP_NA|RES_1|REC_0|VEN_NA|CL_214|NAT_NA|2019-11-06",
        "ID_CEC-20-0940|ST_2|CODE_15013|SX_M|RISK_3|AGE_28|SES_2|SCO_2|CD4_1|DRUG_1|MET_NA|APP_0|RES_1|REC_0|VEN_0|CL_214|NAT_mex|2020-07-16"
      ],
      "attributes":[
        "BULK"
      ]
    },
    {
      "source":283,
      "target":286,
      "directed":false,
      "length":0.0113649,
      "support":0.0,
      "removed":false,
      "sequences":[
        "ID_CEC-19-0738|ST_2|CODE_15104|SX_M|RISK_NA|AGE_20|SES_NA|SCO_NA|CD4_3|DRUG_NA|MET_NA|APP_NA|RES_1|REC_0|VEN_NA|CL_214|NAT_NA|2019-11-06",
        "ID_CEC-20-1699|ST_1|CODE_09002|SX_M|RISK_3|AGE_19|SES_2|SCO_2|CD4_2|DRUG_0|MET_NA|APP_1|RES_1|REC_0|VEN_0|CL_214|NAT_mex|2020-10-13"
      ],
      "attributes":[
        "BULK"
      ]
    },
    {
      "source":283,
      "target":287,
      "directed":false,
      "length":0.0113637,
      "support":0.0,
      "removed":false,
      "sequences":[
        "ID_CEC-19-0738|ST_2|CODE_15104|SX_M|RISK_NA|AGE_20|SES_NA|SCO_NA|CD4_3|DRUG_NA|MET_NA|APP_NA|RES_1|REC_0|VEN_NA|CL_214|NAT_NA|2019-11-06",
        "ID_CEC-20-1772|ST_1|CODE_09015|SX_M|RISK_3|AGE_28|SES_2|SCO_2|CD4_1|DRUG_1|MET_NA|APP_0|RES_1|REC_0|VEN_0|CL_214|NAT_mex|2020-10-20"
      ],
      "attributes":[
        "BULK"
      ]
    },
    {
      "source":283,
      "target":272,
      "directed":false,
      "length":0.0117124,
      "support":0.0,
      "removed":false,
      "sequences":[
        "ID_CEC-19-0738|ST_2|CODE_15104|SX_M|RISK_NA|AGE_20|SES_NA|SCO_NA|CD4_3|DRUG_NA|MET_NA|APP_NA|RES_1|REC_0|VEN_NA|CL_214|NAT_NA|2019-11-06",
        "ID_CEC-21-3393|ST_1|CODE_09006|SX_M|RISK_3|AGE_28|SES_2|SCO_3|CD4_2|DRUG_1|MET_1|APP_1|RES_2|REC_0|VEN_1|CL_214|NAT_mex|2021-04-22"
      ],
      "attributes":[
        "BULK"
      ]
    },
    {
      "source":283,
      "target":274,
      "directed":false,
      "length":0.0117369,
      "support":0.0,
      "removed":false,
      "sequences":[
        "ID_CEC-19-0738|ST_2|CODE_15104|SX_M|RISK_NA|AGE_20|SES_NA|SCO_NA|CD4_3|DRUG_NA|MET_NA|APP_NA|RES_1|REC_0|VEN_NA|CL_214|NAT_NA|2019-11-06",
        "ID_CEC-21-3712|ST_1|CODE_07106|SX_M|RISK_3|AGE_30|SES_1|SCO_3|CD4_2|DRUG_0|MET_NA|APP_0|RES_1|REC_1|VEN_0|CL_214|NAT_mex|2021-05-20"
      ],
      "attributes":[
        "BULK"
      ]
    },
    {
      "source":283,
      "target":275,
      "directed":false,
      "length":0.0117236,
      "support":0.0,
      "removed":false,
      "sequences":[
        "ID_CEC-19-0738|ST_2|CODE_15104|SX_M|RISK_NA|AGE_20|SES_NA|SCO_NA|CD4_3|DRUG_NA|MET_NA|APP_NA|RES_1|REC_0|VEN_NA|CL_214|NAT_NA|2019-11-06",
        "ID_CEC-21-3792|ST_2|CODE_15109|SX_M|RISK_3|AGE_25|SES_1|SCO_3|CD4_1|DRUG_0|MET_NA|APP_1|RES_1|REC_0|VEN_1|CL_214|NAT_mex|2021-05-26"
      ],
      "attributes":[
        "BULK"
      ]
    },
    {
      "source":283,
      "target":276,
      "directed":false,
      "length":0.0135422,
      "support":0.0,
      "removed":false,
      "sequences":[
        "ID_CEC-19-0738|ST_2|CODE_15104|SX_M|RISK_NA|AGE_20|SES_NA|SCO_NA|CD4_3|DRUG_NA|MET_NA|APP_NA|RES_1|REC_0|VEN_NA|CL_214|NAT_NA|2019-11-06",
        "ID_CEC-21-5626|ST_2|CODE_15104|SX_M|RISK_3|AGE_40|SES_1|SCO_3|CD4_2|DRUG_0|MET_NA|APP_0|RES_1|REC_0|VEN_0|CL_214|NAT_mex|2021-11-22"
      ],
      "attributes":[
        "BULK"
      ]
    },
    {
      "source":283,
      "target":278,
      "directed":false,
      "length":0.0110118,
      "support":0.0,
      "removed":false,
      "sequences":[
        "ID_CEC-19-0738|ST_2|CODE_15104|SX_M|RISK_NA|AGE_20|SES_NA|SCO_NA|CD4_3|DRUG_NA|MET_NA|APP_NA|RES_1|REC_0|VEN_NA|CL_214|NAT_NA|2019-11-06",
        "ID_CEC-22-7752|ST_2|CODE_15109|SX_M|RISK_3|AGE_25|SES_1|SCO_2|CD4_2|DRUG_1|MET_NA|APP_1|RES_1|REC_0|VEN_0|CL_214|NAT_mex|2022-05-31"
      ],
      "attributes":[
        "BULK"
      ]
    },
    {
      "source":283,
      "target":279,
      "directed":false,
      "length":0.0113631,
      "support":0.0,
      "removed":false,
      "sequences":[
        "ID_CEC-19-0738|ST_2|CODE_15104|SX_M|RISK_NA|AGE_20|SES_NA|SCO_NA|CD4_3|DRUG_NA|MET_NA|APP_NA|RES_1|REC_0|VEN_NA|CL_214|NAT_NA|2019-11-06",
        "ID_CEC-22-7753|ST_2|CODE_15109|SX_M|RISK_3|AGE_23|SES_1|SCO_2|CD4_1|DRUG_1|MET_NA|APP_1|RES_1|REC_0|VEN_NA|CL_214|NAT_mex|2022-05-31"
      ],
      "attributes":[
        "BULK"
      ]
    },
    {
      "source":283,
      "target":280,
      "directed":false,
      "length":0.0113649,
      "support":0.0,
      "removed":false,
      "sequences":[
        "ID_CEC-19-0738|ST_2|CODE_15104|SX_M|RISK_NA|AGE_20|SES_NA|SCO_NA|CD4_3|DRUG_NA|MET_NA|APP_NA|RES_1|REC_0|VEN_NA|CL_214|NAT_NA|2019-11-06",
        "ID_CEC-22-8491|ST_2|CODE_15109|SX_M|RISK_3|AGE_26|SES_2|SCO_3|CD4_1|DRUG_1|MET_NA|APP_0|RES_1|REC_0|VEN_0|CL_214|NAT_mex|2022-08-04"
      ],
      "attributes":[
        "BULK"
      ]
    },
    {
      "source":283,
      "target":281,
      "directed":false,
      "length":0.0138628,
      "support":0.0,
      "removed":false,
      "sequences":[
        "ID_CEC-19-0738|ST_2|CODE_15104|SX_M|RISK_NA|AGE_20|SES_NA|SCO_NA|CD4_3|DRUG_NA|MET_NA|APP_NA|RES_1|REC_0|VEN_NA|CL_214|NAT_NA|2019-11-06",
        "ID_CEC-22-9799|ST_2|CODE_15091|SX_M|RISK_3|AGE_22|SES_2|SCO_2|CD4_2|DRUG_1|MET_NA|APP_1|RES_1|REC_0|VEN_1|CL_214|NAT_mex|2022-12-07"
      ],
      "attributes":[
        "BULK"
      ]
    },
    {
      "source":1927,
      "target":1928,
      "directed":false,
      "length":0.00423761,
      "support":0.0,
      "removed":false,
      "sequences":[
        "ID_CEC-19-0740|ST_2|CODE_15121|SX_M|RISK_NA|AGE_28|SES_NA|SCO_NA|CD4_2|DRUG_NA|MET_NA|APP_NA|RES_1|REC_1|VEN_NA|CL_744|NAT_NA|2019-11-06",
        "ID_CEC-22-7434|ST_2|CODE_15057|SX_M|RISK_3|AGE_32|SES_2|SCO_3|CD4_2|DRUG_0|MET_NA|APP_1|RES_1|REC_0|VEN_0|CL_744|NAT_mex|2022-05-09"
      ],
      "attributes":[
        "BULK"
      ]
    },
    {
      "source":1927,
      "target":1929,
      "directed":false,
      "length":0.00744022,
      "support":0.0,
      "removed":false,
      "sequences":[
        "ID_CEC-19-0740|ST_2|CODE_15121|SX_M|RISK_NA|AGE_28|SES_NA|SCO_NA|CD4_2|DRUG_NA|MET_NA|APP_NA|RES_1|REC_1|VEN_NA|CL_744|NAT_NA|2019-11-06",
        "ID_CEC-22-9513|ST_1|CODE_09007|SX_M|RISK_3|AGE_42|SES_1|SCO_2|CD4_2|DRUG_1|MET_1|APP_1|RES_1|REC_0|VEN_1|CL_744|NAT_mex|2022-11-07"
      ],
      "attributes":[
        "BULK"
      ]
    },
    {
      "source":2522,
      "target":2523,
      "directed":false,
      "length":0.0127926,
      "support":0.0,
      "removed":false,
      "sequences":[
        "ID_CEC-19-0744|ST_1|CODE_09015|SX_M|RISK_NA|AGE_28|SES_NA|SCO_NA|CD4_2|DRUG_NA|MET_NA|APP_NA|RES_1|REC_0|VEN_NA|CL_746|NAT_NA|2019-11-06",
        "ID_CEC-21-4530|ST_1|CODE_09011|SX_M|RISK_3|AGE_52|SES_1|SCO_2|CD4_1|DRUG_0|MET_NA|APP_0|RES_1|REC_0|VEN_1|CL_746|NAT_mex|2021-08-10"
      ],
      "attributes":[
        "BULK"
      ]
    },
    {
      "source":1462,
      "target":1463,
      "directed":false,
      "length":0.0113796,
      "support":0.0,
      "removed":false,
      "sequences":[
        "ID_CEC-19-0746|ST_2|CODE_15024|SX_M|RISK_NA|AGE_29|SES_NA|SCO_NA|CD4_2|DRUG_NA|MET_NA|APP_NA|RES_2|REC_0|VEN_NA|CL_191|NAT_NA|2019-11-06",
        "ID_CEC-21-3274|ST_1|CODE_09006|SX_M|RISK_3|AGE_31|SES_2|SCO_3|CD4_2|DRUG_1|MET_NA|APP_0|RES_2|REC_0|VEN_0|CL_191|NAT_mex|2021-04-13"
      ],
      "attributes":[
        "BULK"
      ]
    },
    {
      "source":1462,
      "target":1460,
      "directed":false,
      "length":0.0103073,
      "support":0.0,
      "removed":false,
      "sequences":[
        "ID_CEC-19-0746|ST_2|CODE_15024|SX_M|RISK_NA|AGE_29|SES_NA|SCO_NA|CD4_2|DRUG_NA|MET_NA|APP_NA|RES_2|REC_0|VEN_NA|CL_191|NAT_NA|2019-11-06",
        "ID_CEC-21-3395|ST_1|CODE_09014|SX_M|RISK_3|AGE_22|SES_2|SCO_2|CD4_3|DRUG_1|MET_NA|APP_1|RES_2|REC_0|VEN_0|CL_191|NAT_mex|2021-04-22"
      ],
      "attributes":[
        "BULK"
      ]
    },
    {
      "source":1462,
      "target":1461,
      "directed":false,
      "length":0.00994295,
      "support":0.0,
      "removed":false,
      "sequences":[
        "ID_CEC-19-0746|ST_2|CODE_15024|SX_M|RISK_NA|AGE_29|SES_NA|SCO_NA|CD4_2|DRUG_NA|MET_NA|APP_NA|RES_2|REC_0|VEN_NA|CL_191|NAT_NA|2019-11-06",
        "ID_CEC-21-5099|ST_1|CODE_09007|SX_M|RISK_3|AGE_25|SES_2|SCO_3|CD4_1|DRUG_0|MET_NA|APP_1|RES_2|REC_0|VEN_0|CL_191|NAT_mex|2021-10-05"
      ],
      "attributes":[
        "BULK"
      ]
    },
    {
      "source":862,
      "target":863,
      "directed":false,
      "length":0.00352998,
      "support":0.0,
      "removed":false,
      "sequences":[
        "ID_CEC-19-0748|ST_2|CODE_15057|SX_M|RISK_NA|AGE_22|SES_NA|SCO_NA|CD4_2|DRUG_NA|MET_NA|APP_NA|RES_1|REC_0|VEN_NA|CL_11|NAT_NA|2019-11-07",
        "ID_CEC-19-0909|ST_1|CODE_09005|SX_M|RISK_NA|AGE_30|SES_NA|SCO_NA|CD4_1|DRUG_NA|MET_NA|APP_NA|RES_2|REC_1|VEN_NA|CL_11|NAT_NA|2019-11-27"
      ],
      "attributes":[
        "BULK"
      ]
    },
    {
      "source":862,
      "target":864,
      "directed":false,
      "length":0.0111937,
      "support":0.0,
      "removed":false,
      "sequences":[
        "ID_CEC-19-0748|ST_2|CODE_15057|SX_M|RISK_NA|AGE_22|SES_NA|SCO_NA|CD4_2|DRUG_NA|MET_NA|APP_NA|RES_1|REC_0|VEN_NA|CL_11|NAT_NA|2019-11-07",
        "ID_CEC-21-3276|ST_1|CODE_09005|SX_M|RISK_2|AGE_27|SES_2|SCO_2|CD4_1|DRUG_0|MET_NA|APP_0|RES_1|REC_0|VEN_0|CL_11|NAT_mex|2021-04-13"
      ],
      "attributes":[
        "BULK"
      ]
    },
    {
      "source":862,
      "target":866,
      "directed":false,
      "length":0.010295,
      "support":0.0,
      "removed":false,
      "sequences":[
        "ID_CEC-19-0748|ST_2|CODE_15057|SX_M|RISK_NA|AGE_22|SES_NA|SCO_NA|CD4_2|DRUG_NA|MET_NA|APP_NA|RES_1|REC_0|VEN_NA|CL_11|NAT_NA|2019-11-07",
        "ID_CEC-22-7999|ST_1|CODE_09005|SX_M|RISK_3|AGE_25|SES_2|SCO_2|CD4_3|DRUG_0|MET_NA|APP_1|RES_1|REC_1|VEN_1|CL_11|NAT_mex|2022-06-17"
      ],
      "attributes":[
        "BULK"
      ]
    },
    {
      "source":862,
      "target":867,
      "directed":false,
      "length":0.0128081,
      "support":0.0,
      "removed":false,
      "sequences":[
        "ID_CEC-19-0748|ST_2|CODE_15057|SX_M|RISK_NA|AGE_22|SES_NA|SCO_NA|CD4_2|DRUG_NA|MET_NA|APP_NA|RES_1|REC_0|VEN_NA|CL_11|NAT_NA|2019-11-07",
        "ID_CEC-22-8639|ST_1|CODE_09005|SX_M|RISK_3|AGE_31|SES_1|SCO_2|CD4_2|DRUG_1|MET_NA|APP_1|RES_1|REC_0|VEN_NA|CL_11|NAT_mex|2022-08-16"
      ],
      "attributes":[
        "BULK"
      ]
    },
    {
      "source":862,
      "target":868,
      "directed":false,
      "length":0.00779351,
      "support":0.0,
      "removed":false,
      "sequences":[
        "ID_CEC-19-0748|ST_2|CODE_15057|SX_M|RISK_NA|AGE_22|SES_NA|SCO_NA|CD4_2|DRUG_NA|MET_NA|APP_NA|RES_1|REC_0|VEN_NA|CL_11|NAT_NA|2019-11-07",
        "ID_CEC-22-9406|ST_2|CODE_15013|SX_M|RISK_3|AGE_28|SES_1|SCO_2|CD4_1|DRUG_1|MET_NA|APP_0|RES_1|REC_0|VEN_1|CL_11|NAT_mex|2022-10-25"
      ],
      "attributes":[
        "BULK"
      ]
    },
    {
      "source":1930,
      "target":1931,
      "directed":false,
      "length":0.011194,
      "support":0.0,
      "removed":false,
      "sequences":[
        "ID_CEC-19-0751|ST_1|CODE_09016|SX_M|RISK_NA|AGE_25|SES_NA|SCO_NA|CD4_1|DRUG_NA|MET_NA|APP_NA|RES_1|REC_0|VEN_NA|CL_14|NAT_NA|2019-11-08",
        "ID_CEC-20-1501|ST_2|CODE_15057|SX_M|RISK_3|AGE_27|SES_2|SCO_2|CD4_2|DRUG_0|MET_NA|APP_1|RES_1|REC_0|VEN_0|CL_14|NAT_mex|2020-09-22"
      ],
      "attributes":[
        "BULK"
      ]
    },
    {
      "source":1930,
      "target":1932,
      "directed":false,
      "length":0.00709256,
      "support":0.0,
      "removed":false,
      "sequences":[
        "ID_CEC-19-0751|ST_1|CODE_09016|SX_M|RISK_NA|AGE_25|SES_NA|SCO_NA|CD4_1|DRUG_NA|MET_NA|APP_NA|RES_1|REC_0|VEN_NA|CL_14|NAT_NA|2019-11-08",
        "ID_CEC-20-1502|ST_2|CODE_15057|SX_M|RISK_3|AGE_26|SES_1|SCO_2|CD4_2|DRUG_0|MET_NA|APP_1|RES_1|REC_0|VEN_0|CL_14|NAT_mex|2020-09-22"
      ],
      "attributes":[
        "BULK"
      ]
    },
    {
      "source":1465,
      "target":1464,
      "directed":false,
      "length":0.0,
      "support":0.0,
      "removed":false,
      "sequences":[
        "ID_CEC-19-0755|ST_1|CODE_09014|SX_M|RISK_NA|AGE_31|SES_NA|SCO_NA|CD4_3|DRUG_NA|MET_NA|APP_NA|RES_1|REC_0|VEN_NA|CL_242|NAT_NA|2019-11-08",
        "ID_CEC-19-0756|ST_1|CODE_09005|SX_M|RISK_NA|AGE_23|SES_NA|SCO_NA|CD4_2|DRUG_NA|MET_NA|APP_NA|RES_1|REC_0|VEN_NA|CL_242|NAT_NA|2019-11-08"
      ],
      "attributes":[
        "BULK"
      ]
    },
    {
      "source":1465,
      "target":1466,
      "directed":false,
      "length":0.00565403,
      "support":0.0,
      "removed":false,
      "sequences":[
        "ID_CEC-19-0755|ST_1|CODE_09014|SX_M|RISK_NA|AGE_31|SES_NA|SCO_NA|CD4_3|DRUG_NA|MET_NA|APP_NA|RES_1|REC_0|VEN_NA|CL_242|NAT_NA|2019-11-08",
        "ID_CEC-21-5147|ST_2|CODE_15033|SX_M|RISK_3|AGE_22|SES_2|SCO_2|CD4_1|DRUG_0|MET_NA|APP_1|RES_1|REC_0|VEN_NA|CL_242|NAT_mex|2021-10-08"
      ],
      "attributes":[
        "BULK"
      ]
    },
    {
      "source":1464,
      "target":1466,
      "directed":false,
      "length":0.00601177,
      "support":0.0,
      "removed":false,
      "sequences":[
        "ID_CEC-19-0756|ST_1|CODE_09005|SX_M|RISK_NA|AGE_23|SES_NA|SCO_NA|CD4_2|DRUG_NA|MET_NA|APP_NA|RES_1|REC_0|VEN_NA|CL_242|NAT_NA|2019-11-08",
        "ID_CEC-21-5147|ST_2|CODE_15033|SX_M|RISK_3|AGE_22|SES_2|SCO_2|CD4_1|DRUG_0|MET_NA|APP_1|RES_1|REC_0|VEN_NA|CL_242|NAT_mex|2021-10-08"
      ],
      "attributes":[
        "BULK"
      ]
    },
    {
      "source":1933,
      "target":1935,
      "directed":false,
      "length":0.0138761,
      "support":0.0,
      "removed":false,
      "sequences":[
        "ID_CEC-19-0758|ST_2|CODE_15099|SX_M|RISK_NA|AGE_28|SES_NA|SCO_NA|CD4_1|DRUG_NA|MET_NA|APP_NA|RES_2|REC_0|VEN_NA|CL_463|NAT_NA|2019-11-08",
        "ID_CEC-22-9471|ST_2|CODE_15075|SX_M|RISK_3|AGE_24|SES_1|SCO_3|CD4_1|DRUG_1|MET_NA|APP_1|RES_1|REC_0|VEN_0|CL_463|NAT_mex|2022-11-03"
      ],
      "attributes":[
        "BULK"
      ]
    },
    {
      "source":1126,
      "target":1127,
      "directed":false,
      "length":0.00886346,
      "support":0.0,
      "removed":false,
      "sequences":[
        "ID_CEC-19-0759|ST_2|CODE_15109|SX_M|RISK_NA|AGE_28|SES_NA|SCO_NA|CD4_1|DRUG_NA|MET_NA|APP_NA|RES_1|REC_0|VEN_NA|CL_159|NAT_NA|2019-11-08",
        "ID_CEC-21-3362|ST_1|CODE_09016|SX_M|RISK_3|AGE_37|SES_1|SCO_3|CD4_2|DRUG_0|MET_NA|APP_0|RES_1|REC_0|VEN_0|CL_159|NAT_mex|2021-04-20"
      ],
      "attributes":[
        "BULK"
      ]
    },
    {
      "source":268,
      "target":269,
      "directed":false,
      "length":0.0102848,
      "support":0.0,
      "removed":false,
      "sequences":[
        "ID_CEC-19-0760|ST_1|CODE_09011|SX_M|RISK_NA|AGE_35|SES_NA|SCO_NA|CD4_2|DRUG_NA|MET_NA|APP_NA|RES_1|REC_0|VEN_NA|CL_172|NAT_NA|2019-11-08",
        "ID_CEC-19-0832|ST_1|CODE_09010|SX_M|RISK_NA|AGE_54|SES_NA|SCO_NA|CD4_2|DRUG_NA|MET_NA|APP_NA|RES_1|REC_0|VEN_NA|CL_172|NAT_NA|2019-11-15"
      ],
      "attributes":[
        "BULK"
      ]
    },
    {
      "source":268,
      "target":270,
      "directed":false,
      "length":0.0110017,
      "support":0.0,
      "removed":false,
      "sequences":[
        "ID_CEC-19-0760|ST_1|CODE_09011|SX_M|RISK_NA|AGE_35|SES_NA|SCO_NA|CD4_2|DRUG_NA|MET_NA|APP_NA|RES_1|REC_0|VEN_NA|CL_172|NAT_NA|2019-11-08",
        "ID_CEC-20-1236|ST_1|CODE_09007|SX_M|RISK_3|AGE_22|SES_2|SCO_2|CD4_1|DRUG_1|MET_NA|APP_NA|RES_3|REC_0|VEN_0|CL_172|NAT_mex|2020-08-21"
      ],
      "attributes":[
        "BULK"
      ]
    },
    {
      "source":268,
      "target":260,
      "directed":false,
      "length":0.0092116,
      "support":0.0,
      "removed":false,
      "sequences":[
        "ID_CEC-19-0760|ST_1|CODE_09011|SX_M|RISK_NA|AGE_35|SES_NA|SCO_NA|CD4_2|DRUG_NA|MET_NA|APP_NA|RES_1|REC_0|VEN_NA|CL_172|NAT_NA|2019-11-08",
        "ID_CEC-22-6712|ST_1|CODE_09015|SX_M|RISK_3|AGE_26|SES_2|SCO_3|CD4_1|DRUG_1|MET_NA|APP_1|RES_3|REC_0|VEN_0|CL_172|NAT_NA|2022-03-07"
      ],
      "attributes":[
        "BULK"
      ]
    },
    {
      "source":268,
      "target":261,
      "directed":false,
      "length":0.0124382,
      "support":0.0,
      "removed":false,
      "sequences":[
        "ID_CEC-19-0760|ST_1|CODE_09011|SX_M|RISK_NA|AGE_35|SES_NA|SCO_NA|CD4_2|DRUG_NA|MET_NA|APP_NA|RES_1|REC_0|VEN_NA|CL_172|NAT_NA|2019-11-08",
        "ID_CEC-22-7074|ST_1|CODE_09014|SX_M|RISK_3|AGE_34|SES_2|SCO_3|CD4_2|DRUG_1|MET_NA|APP_1|RES_1|REC_0|VEN_0|CL_172|NAT_mex|2022-04-05"
      ],
      "attributes":[
        "BULK"
      ]
    },
    {
      "source":268,
      "target":263,
      "directed":false,
      "length":0.00352987,
      "support":0.0,
      "removed":false,
      "sequences":[
        "ID_CEC-19-0760|ST_1|CODE_09011|SX_M|RISK_NA|AGE_35|SES_NA|SCO_NA|CD4_2|DRUG_NA|MET_NA|APP_NA|RES_1|REC_0|VEN_NA|CL_172|NAT_NA|2019-11-08",
        "ID_CEC-22-8167|ST_1|CODE_09011|SX_M|RISK_3|AGE_18|SES_2|SCO_2|CD4_2|DRUG_1|MET_NA|APP_0|RES_1|REC_0|VEN_0|CL_172|NAT_mex|2022-07-04"
      ],
      "attributes":[
        "BULK"
      ]
    },
    {
      "source":268,
      "target":265,
      "directed":false,
      "length":0.00423554,
      "support":0.0,
      "removed":false,
      "sequences":[
        "ID_CEC-19-0760|ST_1|CODE_09011|SX_M|RISK_NA|AGE_35|SES_NA|SCO_NA|CD4_2|DRUG_NA|MET_NA|APP_NA|RES_1|REC_0|VEN_NA|CL_172|NAT_NA|2019-11-08",
        "ID_CEC-22-8287|ST_1|CODE_09011|SX_M|RISK_3|AGE_24|SES_2|SCO_2|CD4_2|DRUG_1|MET_NA|APP_0|RES_1|REC_0|VEN_0|CL_172|NAT_mex|2022-07-12"
      ],
      "attributes":[
        "BULK"
      ]
    },
    {
      "source":268,
      "target":266,
      "directed":false,
      "length":0.00814199,
      "support":0.0,
      "removed":false,
      "sequences":[
        "ID_CEC-19-0760|ST_1|CODE_09011|SX_M|RISK_NA|AGE_35|SES_NA|SCO_NA|CD4_2|DRUG_NA|MET_NA|APP_NA|RES_1|REC_0|VEN_NA|CL_172|NAT_NA|2019-11-08",
        "ID_CEC-22-8932|ST_1|CODE_09007|SX_M|RISK_3|AGE_21|SES_2|SCO_2|CD4_2|DRUG_1|MET_NA|APP_1|RES_1|REC_0|VEN_1|CL_172|NAT_mex|2022-09-08"
      ],
      "attributes":[
        "BULK"
      ]
    },
    {
      "source":1468,
      "target":1471,
      "directed":false,
      "length":0.0103051,
      "support":0.0,
      "removed":false,
      "sequences":[
        "ID_CEC-19-0763|ST_1|CODE_09007|SX_M|RISK_NA|AGE_28|SES_NA|SCO_NA|CD4_3|DRUG_NA|MET_NA|APP_NA|RES_1|REC_0|VEN_NA|CL_414|NAT_NA|2019-11-08",
        "ID_CEC-22-5957|ST_1|CODE_09007|SX_M|RISK_3|AGE_22|SES_2|SCO_2|CD4_1|DRUG_1|MET_NA|APP_1|RES_1|REC_0|VEN_0|CL_414|NAT_mex|2022-01-03"
      ],
      "attributes":[
        "BULK"
      ]
    },
    {
      "source":1468,
      "target":1470,
      "directed":false,
      "length":0.0124637,
      "support":0.0,
      "removed":false,
      "sequences":[
        "ID_CEC-19-0763|ST_1|CODE_09007|SX_M|RISK_NA|AGE_28|SES_NA|SCO_NA|CD4_3|DRUG_NA|MET_NA|APP_NA|RES_1|REC_0|VEN_NA|CL_414|NAT_NA|2019-11-08",
        "ID_CEC-22-6583|ST_1|CODE_09002|SX_M|RISK_3|AGE_36|SES_2|SCO_2|CD4_2|DRUG_1|MET_NA|APP_1|RES_1|REC_0|VEN_0|CL_414|NAT_mex|2022-02-23"
      ],
      "attributes":[
        "BULK"
      ]
    },
    {
      "source":1108,
      "target":1107,
      "directed":false,
      "length":0.0117258,
      "support":0.0,
      "removed":false,
      "sequences":[
        "ID_CEC-19-0768|ST_1|CODE_09015|SX_M|RISK_NA|AGE_24|SES_NA|SCO_NA|CD4_1|DRUG_NA|MET_NA|APP_NA|RES_1|REC_0|VEN_NA|CL_309|NAT_NA|2019-11-08",
        "ID_CEC-20-1629|ST_1|CODE_09007|SX_M|RISK_NA|AGE_30|SES_NA|SCO_NA|CD4_1|DRUG_NA|MET_NA|APP_NA|RES_1|REC_0|VEN_NA|CL_309|NAT_NA|2020-10-06"
      ],
      "attributes":[
        "BULK"
      ]
    },
    {
      "source":1108,
      "target":1105,
      "directed":false,
      "length":0.0120743,
      "support":0.0,
      "removed":false,
      "sequences":[
        "ID_CEC-19-0768|ST_1|CODE_09015|SX_M|RISK_NA|AGE_24|SES_NA|SCO_NA|CD4_1|DRUG_NA|MET_NA|APP_NA|RES_1|REC_0|VEN_NA|CL_309|NAT_NA|2019-11-08",
        "ID_CEC-21-4000|ST_1|CODE_09007|SX_M|RISK_3|AGE_53|SES_1|SCO_2|CD4_2|DRUG_0|MET_NA|APP_NA|RES_1|REC_0|VEN_NA|CL_309|NAT_mex|2021-06-16"
      ],
      "attributes":[
        "BULK"
      ]
    },
    {
      "source":612,
      "target":613,
      "directed":false,
      "length":0.0120939,
      "support":0.0,
      "removed":false,
      "sequences":[
        "ID_CEC-19-0769|ST_1|CODE_07106|SX_M|RISK_NA|AGE_28|SES_NA|SCO_NA|CD4_3|DRUG_NA|MET_NA|APP_NA|RES_6|REC_0|VEN_NA|CL_248|NAT_NA|2019-11-08",
        "ID_CEC-19-0824|ST_1|CODE_09007|SX_M|RISK_NA|AGE_31|SES_NA|SCO_NA|CD4_2|DRUG_NA|MET_NA|APP_NA|RES_6|REC_1|VEN_NA|CL_248|NAT_NA|2019-11-15"
      ],
      "attributes":[
        "BULK"
      ]
    },
    {
      "source":612,
      "target":605,
      "directed":false,
      "length":0.0135407,
      "support":0.0,
      "removed":false,
      "sequences":[
        "ID_CEC-19-0769|ST_1|CODE_07106|SX_M|RISK_NA|AGE_28|SES_NA|SCO_NA|CD4_3|DRUG_NA|MET_NA|APP_NA|RES_6|REC_0|VEN_NA|CL_248|NAT_NA|2019-11-08",
        "ID_CEC-21-2643|ST_1|CODE_09014|SX_M|RISK_3|AGE_24|SES_2|SCO_2|CD4_2|DRUG_1|MET_1|APP_1|RES_6|REC_0|VEN_1|CL_248|NAT_mex|2021-02-11"
      ],
      "attributes":[
        "BULK"
      ]
    },
    {
      "source":612,
      "target":606,
      "directed":false,
      "length":0.0139031,
      "support":0.0,
      "removed":false,
      "sequences":[
        "ID_CEC-19-0769|ST_1|CODE_07106|SX_M|RISK_NA|AGE_28|SES_NA|SCO_NA|CD4_3|DRUG_NA|MET_NA|APP_NA|RES_6|REC_0|VEN_NA|CL_248|NAT_NA|2019-11-08",
        "ID_CEC-21-3586|ST_1|CODE_09015|SX_M|RISK_3|AGE_33|SES_2|SCO_3|CD4_2|DRUG_1|MET_NA|APP_1|RES_6|REC_0|VEN_0|CL_248|NAT_mex|2021-05-10"
      ],
      "attributes":[
        "BULK"
      ]
    },
    {
      "source":612,
      "target":607,
      "directed":false,
      "length":0.0103051,
      "support":0.0,
      "removed":false,
      "sequences":[
        "ID_CEC-19-0769|ST_1|CODE_07106|SX_M|RISK_NA|AGE_28|SES_NA|SCO_NA|CD4_3|DRUG_NA|MET_NA|APP_NA|RES_6|REC_0|VEN_NA|CL_248|NAT_NA|2019-11-08",
        "ID_CEC-21-3710|ST_1|CODE_09007|SX_M|RISK_3|AGE_20|SES_1|SCO_2|CD4_3|DRUG_1|MET_NA|APP_0|RES_6|REC_0|VEN_0|CL_248|NAT_mex|2021-05-19"
      ],
      "attributes":[
        "BULK"
      ]
    },
    {
      "source":612,
      "target":608,
      "directed":false,
      "length":0.013908,
      "support":0.0,
      "removed":false,
      "sequences":[
        "ID_CEC-19-0769|ST_1|CODE_07106|SX_M|RISK_NA|AGE_28|SES_NA|SCO_NA|CD4_3|DRUG_NA|MET_NA|APP_NA|RES_6|REC_0|VEN_NA|CL_248|NAT_NA|2019-11-08",
        "ID_CEC-21-4099|ST_1|CODE_09005|SX_M|RISK_3|AGE_26|SES_2|SCO_3|CD4_2|DRUG_1|MET_NA|APP_1|RES_6|REC_1|VEN_1|CL_248|NAT_mex|2021-06-24"
      ],
      "attributes":[
        "BULK"
      ]
    },
    {
      "source":612,
      "target":609,
      "directed":false,
      "length":0.0113838,
      "support":0.0,
      "removed":false,
      "sequences":[
        "ID_CEC-19-0769|ST_1|CODE_07106|SX_M|RISK_NA|AGE_28|SES_NA|SCO_NA|CD4_3|DRUG_NA|MET_NA|APP_NA|RES_6|REC_0|VEN_NA|CL_248|NAT_NA|2019-11-08",
        "ID_CEC-21-4100|ST_1|CODE_09005|SX_M|RISK_3|AGE_30|SES_1|SCO_2|CD4_2|DRUG_1|MET_1|APP_1|RES_6|REC_0|VEN_1|CL_248|NAT_mex|2021-06-24"
      ],
      "attributes":[
        "BULK"
      ]
    },
    {
      "source":612,
      "target":610,
      "directed":false,
      "length":0.0103051,
      "support":0.0,
      "removed":false,
      "sequences":[
        "ID_CEC-19-0769|ST_1|CODE_07106|SX_M|RISK_NA|AGE_28|SES_NA|SCO_NA|CD4_3|DRUG_NA|MET_NA|APP_NA|RES_6|REC_0|VEN_NA|CL_248|NAT_NA|2019-11-08",
        "ID_CEC-22-8594|ST_1|CODE_09015|SX_M|RISK_3|AGE_30|SES_2|SCO_3|CD4_2|DRUG_1|MET_NA|APP_0|RES_6|REC_0|VEN_0|CL_248|NAT_mex|2022-08-12"
      ],
      "attributes":[
        "BULK"
      ]
    },
    {
      "source":539,
      "target":534,
      "directed":false,
      "length":0.0106669,
      "support":0.0,
      "removed":false,
      "sequences":[
        "ID_CEC-19-0774|ST_2|CODE_15027|SX_M|RISK_NA|AGE_31|SES_NA|SCO_NA|CD4_2|DRUG_NA|MET_NA|APP_NA|RES_1|REC_0|VEN_NA|CL_53|NAT_NA|2019-11-08",
        "ID_CEC-20-1668|ST_1|CODE_09016|SX_M|RISK_3|AGE_30|SES_1|SCO_3|CD4_1|DRUG_1|MET_NA|APP_1|RES_1|REC_0|VEN_0|CL_53|NAT_mex|2020-10-09"
      ],
      "attributes":[
        "BULK"
      ]
    },
    {
      "source":539,
      "target":530,
      "directed":false,
      "length":0.0135424,
      "support":0.0,
      "removed":false,
      "sequences":[
        "ID_CEC-19-0774|ST_2|CODE_15027|SX_M|RISK_NA|AGE_31|SES_NA|SCO_NA|CD4_2|DRUG_NA|MET_NA|APP_NA|RES_1|REC_0|VEN_NA|CL_53|NAT_NA|2019-11-08",
        "ID_CEC-21-2673|ST_1|CODE_09003|SX_M|RISK_3|AGE_38|SES_2|SCO_3|CD4_3|DRUG_0|MET_NA|APP_1|RES_1|REC_0|VEN_0|CL_53|NAT_mex|2021-02-16"
      ],
      "attributes":[
        "BULK"
      ]
    },
    {
      "source":539,
      "target":533,
      "directed":false,
      "length":0.00672711,
      "support":0.0,
      "removed":false,
      "sequences":[
        "ID_CEC-19-0774|ST_2|CODE_15027|SX_M|RISK_NA|AGE_31|SES_NA|SCO_NA|CD4_2|DRUG_NA|MET_NA|APP_NA|RES_1|REC_0|VEN_NA|CL_53|NAT_NA|2019-11-08",
        "ID_CEC-21-5474|ST_1|CODE_09007|SX_M|RISK_3|AGE_29|SES_1|SCO_3|CD4_1|DRUG_0|MET_NA|APP_1|RES_1|REC_0|VEN_0|CL_53|NAT_mex|2021-11-05"
      ],
      "attributes":[
        "BULK"
      ]
    },
    {
      "source":539,
      "target":535,
      "directed":false,
      "length":0.0077938,
      "support":0.0,
      "removed":false,
      "sequences":[
        "ID_CEC-19-0774|ST_2|CODE_15027|SX_M|RISK_NA|AGE_31|SES_NA|SCO_NA|CD4_2|DRUG_NA|MET_NA|APP_NA|RES_1|REC_0|VEN_NA|CL_53|NAT_NA|2019-11-08",
        "ID_CEC-22-6761|ST_1|CODE_09010|SX_M|RISK_NA|AGE_24|SES_NA|SCO_NA|CD4_2|DRUG_NA|MET_NA|APP_NA|RES_1|REC_0|VEN_NA|CL_53|NAT_NA|2022-03-11"
      ],
      "attributes":[
        "BULK"
      ]
    },
    {
      "source":539,
      "target":536,
      "directed":false,
      "length":0.00814762,
      "support":0.0,
      "removed":false,
      "sequences":[
        "ID_CEC-19-0774|ST_2|CODE_15027|SX_M|RISK_NA|AGE_31|SES_NA|SCO_NA|CD4_2|DRUG_NA|MET_NA|APP_NA|RES_1|REC_0|VEN_NA|CL_53|NAT_NA|2019-11-08",
        "ID_CEC-22-8105|ST_1|CODE_09016|SX_M|RISK_NA|AGE_38|SES_NA|SCO_NA|CD4_2|DRUG_NA|MET_NA|APP_NA|RES_1|REC_0|VEN_NA|CL_53|NAT_NA|2022-06-28"
      ],
      "attributes":[
        "BULK"
      ]
    },
    {
      "source":539,
      "target":537,
      "directed":false,
      "length":0.00779215,
      "support":0.0,
      "removed":false,
      "sequences":[
        "ID_CEC-19-0774|ST_2|CODE_15027|SX_M|RISK_NA|AGE_31|SES_NA|SCO_NA|CD4_2|DRUG_NA|MET_NA|APP_NA|RES_1|REC_0|VEN_NA|CL_53|NAT_NA|2019-11-08",
        "ID_CEC-22-8791|ST_1|CODE_09005|SX_M|RISK_3|AGE_30|SES_1|SCO_3|CD4_1|DRUG_1|MET_NA|APP_1|RES_1|REC_0|VEN_0|CL_53|NAT_mex|2022-08-29"
      ],
      "attributes":[
        "BULK"
      ]
    },
    {
      "source":539,
      "target":538,
      "directed":false,
      "length":0.00814996,
      "support":0.0,
      "removed":false,
      "sequences":[
        "ID_CEC-19-0774|ST_2|CODE_15027|SX_M|RISK_NA|AGE_31|SES_NA|SCO_NA|CD4_2|DRUG_NA|MET_NA|APP_NA|RES_1|REC_0|VEN_NA|CL_53|NAT_NA|2019-11-08",
        "ID_CEC-22-8797|ST_1|CODE_09007|SX_M|RISK_NA|AGE_34|SES_NA|SCO_NA|CD4_1|DRUG_NA|MET_NA|APP_NA|RES_1|REC_0|VEN_NA|CL_53|NAT_mex|2022-08-30"
      ],
      "attributes":[
        "BULK"
      ]
    },
    {
      "source":1475,
      "target":1472,
      "directed":false,
      "length":0.0119006,
      "support":0.0,
      "removed":false,
      "sequences":[
        "ID_CEC-19-0783|ST_1|CODE_07106|SX_M|RISK_NA|AGE_26|SES_NA|SCO_NA|CD4_1|DRUG_NA|MET_NA|APP_NA|RES_1|REC_0|VEN_NA|CL_338|NAT_NA|2019-11-13",
        "ID_CEC-21-2771|ST_1|CODE_07106|SX_M|RISK_3|AGE_27|SES_2|SCO_2|CD4_2|DRUG_1|MET_NA|APP_0|RES_2|REC_0|VEN_0|CL_338|NAT_mex|2021-02-25"
      ],
      "attributes":[
        "BULK"
      ]
    },
    {
      "source":1475,
      "target":1473,
      "directed":false,
      "length":0.00600557,
      "support":0.0,
      "removed":false,
      "sequences":[
        "ID_CEC-19-0783|ST_1|CODE_07106|SX_M|RISK_NA|AGE_26|SES_NA|SCO_NA|CD4_1|DRUG_NA|MET_NA|APP_NA|RES_1|REC_0|VEN_NA|CL_338|NAT_NA|2019-11-13",
        "ID_CEC-21-5316|ST_1|CODE_09015|SX_M|RISK_3|AGE_19|SES_2|SCO_2|CD4_1|DRUG_1|MET_NA|APP_1|RES_2|REC_0|VEN_NA|CL_338|NAT_mex|2021-10-22"
      ],
      "attributes":[
        "BULK"
      ]
    },
    {
      "source":521,
      "target":522,
      "directed":false,
      "length":0.0117421,
      "support":0.0,
      "removed":false,
      "sequences":[
        "ID_CEC-19-0785|ST_1|CODE_07106|SX_M|RISK_NA|AGE_26|SES_NA|SCO_NA|CD4_3|DRUG_NA|MET_NA|APP_NA|RES_1|REC_1|VEN_NA|CL_224|NAT_NA|2019-11-13",
        "ID_CEC-19-0799|ST_1|CODE_09015|SX_M|RISK_NA|AGE_31|SES_NA|SCO_NA|CD4_2|DRUG_NA|MET_NA|APP_NA|RES_1|REC_1|VEN_NA|CL_224|NAT_NA|2019-11-13"
      ],
      "attributes":[
        "BULK"
      ]
    },
    {
      "source":521,
      "target":523,
      "directed":false,
      "length":0.00636769,
      "support":0.0,
      "removed":false,
      "sequences":[
        "ID_CEC-19-0785|ST_1|CODE_07106|SX_M|RISK_NA|AGE_26|SES_NA|SCO_NA|CD4_3|DRUG_NA|MET_NA|APP_NA|RES_1|REC_1|VEN_NA|CL_224|NAT_NA|2019-11-13",
        "ID_CEC-19-1020|ST_1|CODE_09015|SX_M|RISK_NA|AGE_26|SES_NA|SCO_NA|CD4_3|DRUG_NA|MET_NA|APP_NA|RES_1|REC_NA|VEN_NA|CL_224|NAT_NA|2019-12-09"
      ],
      "attributes":[
        "BULK"
      ]
    },
    {
      "source":521,
      "target":524,
      "directed":false,
      "length":0.00959361,
      "support":0.0,
      "removed":false,
      "sequences":[
        "ID_CEC-19-0785|ST_1|CODE_07106|SX_M|RISK_NA|AGE_26|SES_NA|SCO_NA|CD4_3|DRUG_NA|MET_NA|APP_NA|RES_1|REC_1|VEN_NA|CL_224|NAT_NA|2019-11-13",
        "ID_CEC-20-1508|ST_1|CODE_09016|SX_M|RISK_3|AGE_30|SES_1|SCO_3|CD4_2|DRUG_1|MET_NA|APP_1|RES_1|REC_1|VEN_0|CL_224|NAT_mex|2020-09-24"
      ],
      "attributes":[
        "BULK"
      ]
    },
    {
      "source":521,
      "target":525,
      "directed":false,
      "length":0.0120872,
      "support":0.0,
      "removed":false,
      "sequences":[
        "ID_CEC-19-0785|ST_1|CODE_07106|SX_M|RISK_NA|AGE_26|SES_NA|SCO_NA|CD4_3|DRUG_NA|MET_NA|APP_NA|RES_1|REC_1|VEN_NA|CL_224|NAT_NA|2019-11-13",
        "ID_CEC-21-3333|ST_1|CODE_09014|SX_M|RISK_3|AGE_35|SES_1|SCO_3|CD4_1|DRUG_1|MET_NA|APP_0|RES_1|REC_0|VEN_1|CL_224|NAT_mex|2021-04-16"
      ],
      "attributes":[
        "BULK"
      ]
    },
    {
      "source":521,
      "target":526,
      "directed":false,
      "length":0.0106469,
      "support":0.0,
      "removed":false,
      "sequences":[
        "ID_CEC-19-0785|ST_1|CODE_07106|SX_M|RISK_NA|AGE_26|SES_NA|SCO_NA|CD4_3|DRUG_NA|MET_NA|APP_NA|RES_1|REC_1|VEN_NA|CL_224|NAT_NA|2019-11-13",
        "ID_CEC-21-3700|ST_1|CODE_09014|SX_M|RISK_3|AGE_37|SES_2|SCO_3|CD4_1|DRUG_0|MET_NA|APP_0|RES_1|REC_0|VEN_0|CL_224|NAT_mex|2021-05-19"
      ],
      "attributes":[
        "BULK"
      ]
    },
    {
      "source":521,
      "target":527,
      "directed":false,
      "length":0.0135224,
      "support":0.0,
      "removed":false,
      "sequences":[
        "ID_CEC-19-0785|ST_1|CODE_07106|SX_M|RISK_NA|AGE_26|SES_NA|SCO_NA|CD4_3|DRUG_NA|MET_NA|APP_NA|RES_1|REC_1|VEN_NA|CL_224|NAT_NA|2019-11-13",
        "ID_CEC-22-6256|ST_1|CODE_09010|SX_M|RISK_3|AGE_28|SES_2|SCO_3|CD4_1|DRUG_1|MET_NA|APP_1|RES_1|REC_0|VEN_1|CL_224|NAT_mex|2022-01-26"
      ],
      "attributes":[
        "BULK"
      ]
    },
    {
      "source":995,
      "target":996,
      "directed":false,
      "length":0.0113853,
      "support":0.0,
      "removed":false,
      "sequences":[
        "ID_CEC-19-0786|ST_1|CODE_09007|SX_M|RISK_NA|AGE_35|SES_NA|SCO_NA|CD4_3|DRUG_NA|MET_NA|APP_NA|RES_2|REC_0|VEN_NA|CL_404|NAT_NA|2019-11-13",
        "ID_CEC-21-2856|ST_1|CODE_09014|SX_M|RISK_3|AGE_39|SES_2|SCO_3|CD4_2|DRUG_1|MET_NA|APP_1|RES_2|REC_0|VEN_0|CL_404|NAT_mex|2021-03-04"
      ],
      "attributes":[
        "BULK"
      ]
    },
    {
      "source":995,
      "target":991,
      "directed":false,
      "length":0.0106677,
      "support":0.0,
      "removed":false,
      "sequences":[
        "ID_CEC-19-0786|ST_1|CODE_09007|SX_M|RISK_NA|AGE_35|SES_NA|SCO_NA|CD4_3|DRUG_NA|MET_NA|APP_NA|RES_2|REC_0|VEN_NA|CL_404|NAT_NA|2019-11-13",
        "ID_CEC-21-3223|ST_1|CODE_09007|SX_M|RISK_3|AGE_24|SES_2|SCO_2|CD4_2|DRUG_1|MET_NA|APP_1|RES_2|REC_1|VEN_1|CL_404|NAT_mex|2021-04-07"
      ],
      "attributes":[
        "BULK"
      ]
    },
    {
      "source":995,
      "target":992,
      "directed":false,
      "length":0.0128291,
      "support":0.0,
      "removed":false,
      "sequences":[
        "ID_CEC-19-0786|ST_1|CODE_09007|SX_M|RISK_NA|AGE_35|SES_NA|SCO_NA|CD4_3|DRUG_NA|MET_NA|APP_NA|RES_2|REC_0|VEN_NA|CL_404|NAT_NA|2019-11-13",
        "ID_CEC-22-6372|ST_1|CODE_09003|SX_M|RISK_3|AGE_27|SES_2|SCO_2|CD4_2|DRUG_0|MET_NA|APP_0|RES_2|REC_0|VEN_0|CL_404|NAT_mex|2022-02-04"
      ],
      "attributes":[
        "BULK"
      ]
    },
    {
      "source":995,
      "target":993,
      "directed":false,
      "length":0.0106627,
      "support":0.0,
      "removed":false,
      "sequences":[
        "ID_CEC-19-0786|ST_1|CODE_09007|SX_M|RISK_NA|AGE_35|SES_NA|SCO_NA|CD4_3|DRUG_NA|MET_NA|APP_NA|RES_2|REC_0|VEN_NA|CL_404|NAT_NA|2019-11-13",
        "ID_CEC-22-6531|ST_1|CODE_09007|SX_M|RISK_3|AGE_26|SES_1|SCO_2|CD4_1|DRUG_1|MET_NA|APP_1|RES_2|REC_0|VEN_1|CL_404|NAT_mex|2022-02-18"
      ],
      "attributes":[
        "BULK"
      ]
    },
    {
      "source":995,
      "target":994,
      "directed":false,
      "length":0.00423997,
      "support":0.0,
      "removed":false,
      "sequences":[
        "ID_CEC-19-0786|ST_1|CODE_09007|SX_M|RISK_NA|AGE_35|SES_NA|SCO_NA|CD4_3|DRUG_NA|MET_NA|APP_NA|RES_2|REC_0|VEN_NA|CL_404|NAT_NA|2019-11-13",
        "ID_CEC-22-6886|ST_1|CODE_09012|SX_M|RISK_3|AGE_39|SES_1|SCO_2|CD4_1|DRUG_1|MET_NA|APP_0|RES_2|REC_0|VEN_0|CL_NA|NAT_mex|2022-03-23"
      ],
      "attributes":[
        "BULK"
      ]
    },
    {
      "source":1445,
      "target":1446,
      "directed":false,
      "length":0.00636942,
      "support":0.0,
      "removed":false,
      "sequences":[
        "ID_CEC-19-0789|ST_1|CODE_09015|SX_M|RISK_NA|AGE_30|SES_NA|SCO_NA|CD4_2|DRUG_NA|MET_NA|APP_NA|RES_1|REC_1|VEN_NA|CL_323|NAT_NA|2019-11-13",
        "ID_CEC-20-2067|ST_1|CODE_09014|SX_M|RISK_3|AGE_58|SES_2|SCO_3|CD4_1|DRUG_0|MET_NA|APP_1|RES_1|REC_0|VEN_0|CL_323|NAT_mex|2020-11-20"
      ],
      "attributes":[
        "BULK"
      ]
    },
    {
      "source":1445,
      "target":1447,
      "directed":false,
      "length":0.00601942,
      "support":0.0,
      "removed":false,
      "sequences":[
        "ID_CEC-19-0789|ST_1|CODE_09015|SX_M|RISK_NA|AGE_30|SES_NA|SCO_NA|CD4_2|DRUG_NA|MET_NA|APP_NA|RES_1|REC_1|VEN_NA|CL_323|NAT_NA|2019-11-13",
        "ID_CEC-21-2424|ST_1|CODE_09014|SX_M|RISK_3|AGE_46|SES_1|SCO_3|CD4_2|DRUG_0|MET_NA|APP_1|RES_1|REC_0|VEN_0|CL_323|NAT_mex|2021-01-20"
      ],
      "attributes":[
        "BULK"
      ]
    },
    {
      "source":1936,
      "target":1937,
      "directed":false,
      "length":0.00565663,
      "support":0.0,
      "removed":false,
      "sequences":[
        "ID_CEC-19-0791|ST_1|CODE_09005|SX_M|RISK_NA|AGE_33|SES_NA|SCO_NA|CD4_2|DRUG_NA|MET_NA|APP_NA|RES_1|REC_0|VEN_NA|CL_464|NAT_NA|2019-11-13",
        "ID_CEC-21-5497|ST_2|CODE_15033|SX_M|RISK_3|AGE_34|SES_1|SCO_3|CD4_3|DRUG_1|MET_NA|APP_1|RES_1|REC_1|VEN_1|CL_464|NAT_mex|2021-11-09"
      ],
      "attributes":[
        "BULK"
      ]
    },
    {
      "source":1936,
      "target":1938,
      "directed":false,
      "length":0.0131885,
      "support":0.0,
      "removed":false,
      "sequences":[
        "ID_CEC-19-0791|ST_1|CODE_09005|SX_M|RISK_NA|AGE_33|SES_NA|SCO_NA|CD4_2|DRUG_NA|MET_NA|APP_NA|RES_1|REC_0|VEN_NA|CL_464|NAT_NA|2019-11-13",
        "ID_CEC-22-6383|ST_1|CODE_09014|SX_M|RISK_3|AGE_24|SES_2|SCO_2|CD4_2|DRUG_0|MET_NA|APP_1|RES_1|REC_1|VEN_NA|CL_464|NAT_mex|2022-02-08"
      ],
      "attributes":[
        "BULK"
      ]
    },
    {
      "source":1941,
      "target":1939,
      "directed":false,
      "length":0.00459052,
      "support":0.0,
      "removed":false,
      "sequences":[
        "ID_CEC-19-0797|ST_1|CODE_09003|SX_M|RISK_NA|AGE_34|SES_NA|SCO_NA|CD4_2|DRUG_NA|MET_NA|APP_NA|RES_1|REC_0|VEN_NA|CL_350|NAT_NA|2019-11-13",
        "ID_CEC-20-1702|ST_1|CODE_09003|SX_M|RISK_3|AGE_27|SES_2|SCO_3|CD4_2|DRUG_1|MET_NA|APP_1|RES_1|REC_1|VEN_1|CL_350|NAT_mex|2020-10-13"
      ],
      "attributes":[
        "BULK"
      ]
    },
    {
      "source":1941,
      "target":1940,
      "directed":false,
      "length":0.013877,
      "support":0.0,
      "removed":false,
      "sequences":[
        "ID_CEC-19-0797|ST_1|CODE_09003|SX_M|RISK_NA|AGE_34|SES_NA|SCO_NA|CD4_2|DRUG_NA|MET_NA|APP_NA|RES_1|REC_0|VEN_NA|CL_350|NAT_NA|2019-11-13",
        "ID_CEC-22-7151|ST_1|CODE_09007|SX_M|RISK_3|AGE_23|SES_2|SCO_3|CD4_2|DRUG_1|MET_NA|APP_1|RES_2|REC_0|VEN_1|CL_350|NAT_mex|2022-04-12"
      ],
      "attributes":[
        "BULK"
      ]
    },
    {
      "source":522,
      "target":523,
      "directed":false,
      "length":0.00637005,
      "support":0.0,
      "removed":false,
      "sequences":[
        "ID_CEC-19-0799|ST_1|CODE_09015|SX_M|RISK_NA|AGE_31|SES_NA|SCO_NA|CD4_2|DRUG_NA|MET_NA|APP_NA|RES_1|REC_1|VEN_NA|CL_224|NAT_NA|2019-11-13",
        "ID_CEC-19-1020|ST_1|CODE_09015|SX_M|RISK_NA|AGE_26|SES_NA|SCO_NA|CD4_3|DRUG_NA|MET_NA|APP_NA|RES_1|REC_NA|VEN_NA|CL_224|NAT_NA|2019-12-09"
      ],
      "attributes":[
        "BULK"
      ]
    },
    {
      "source":522,
      "target":524,
      "directed":false,
      "length":0.00816958,
      "support":0.0,
      "removed":false,
      "sequences":[
        "ID_CEC-19-0799|ST_1|CODE_09015|SX_M|RISK_NA|AGE_31|SES_NA|SCO_NA|CD4_2|DRUG_NA|MET_NA|APP_NA|RES_1|REC_1|VEN_NA|CL_224|NAT_NA|2019-11-13",
        "ID_CEC-20-1508|ST_1|CODE_09016|SX_M|RISK_3|AGE_30|SES_1|SCO_3|CD4_2|DRUG_1|MET_NA|APP_1|RES_1|REC_1|VEN_0|CL_224|NAT_mex|2020-09-24"
      ],
      "attributes":[
        "BULK"
      ]
    },
    {
      "source":522,
      "target":526,
      "directed":false,
      "length":0.0128027,
      "support":0.0,
      "removed":false,
      "sequences":[
        "ID_CEC-19-0799|ST_1|CODE_09015|SX_M|RISK_NA|AGE_31|SES_NA|SCO_NA|CD4_2|DRUG_NA|MET_NA|APP_NA|RES_1|REC_1|VEN_NA|CL_224|NAT_NA|2019-11-13",
        "ID_CEC-21-3700|ST_1|CODE_09014|SX_M|RISK_3|AGE_37|SES_2|SCO_3|CD4_1|DRUG_0|MET_NA|APP_0|RES_1|REC_0|VEN_0|CL_224|NAT_mex|2021-05-19"
      ],
      "attributes":[
        "BULK"
      ]
    },
    {
      "source":522,
      "target":527,
      "directed":false,
      "length":0.0138879,
      "support":0.0,
      "removed":false,
      "sequences":[
        "ID_CEC-19-0799|ST_1|CODE_09015|SX_M|RISK_NA|AGE_31|SES_NA|SCO_NA|CD4_2|DRUG_NA|MET_NA|APP_NA|RES_1|REC_1|VEN_NA|CL_224|NAT_NA|2019-11-13",
        "ID_CEC-22-6256|ST_1|CODE_09010|SX_M|RISK_3|AGE_28|SES_2|SCO_3|CD4_1|DRUG_1|MET_NA|APP_1|RES_1|REC_0|VEN_1|CL_224|NAT_mex|2022-01-26"
      ],
      "attributes":[
        "BULK"
      ]
    },
    {
      "source":522,
      "target":529,
      "directed":false,
      "length":0.00852624,
      "support":0.0,
      "removed":false,
      "sequences":[
        "ID_CEC-19-0799|ST_1|CODE_09015|SX_M|RISK_NA|AGE_31|SES_NA|SCO_NA|CD4_2|DRUG_NA|MET_NA|APP_NA|RES_1|REC_1|VEN_NA|CL_224|NAT_NA|2019-11-13",
        "ID_CEC-22-7697|ST_2|CODE_15057|SX_M|RISK_3|AGE_21|SES_2|SCO_2|CD4_1|DRUG_1|MET_1|APP_1|RES_1|REC_0|VEN_1|CL_224|NAT_mex|2022-05-26"
      ],
      "attributes":[
        "BULK"
      ]
    },
    {
      "source":417,
      "target":418,
      "directed":false,
      "length":0.00530085,
      "support":0.0,
      "removed":false,
      "sequences":[
        "ID_CEC-19-0801|ST_2|CODE_15058|SX_M|RISK_NA|AGE_19|SES_NA|SCO_NA|CD4_2|DRUG_NA|MET_NA|APP_NA|RES_1|REC_0|VEN_NA|CL_149|NAT_NA|2019-11-13",
        "ID_CEC-19-0825|ST_2|CODE_15044|SX_M|RISK_NA|AGE_21|SES_NA|SCO_NA|CD4_2|DRUG_NA|MET_NA|APP_NA|RES_1|REC_1|VEN_NA|CL_149|NAT_NA|2019-11-15"
      ],
      "attributes":[
        "BULK"
      ]
    },
    {
      "source":417,
      "target":419,
      "directed":false,
      "length":0.00140868,
      "support":0.0,
      "removed":false,
      "sequences":[
        "ID_CEC-19-0801|ST_2|CODE_15058|SX_M|RISK_NA|AGE_19|SES_NA|SCO_NA|CD4_2|DRUG_NA|MET_NA|APP_NA|RES_1|REC_0|VEN_NA|CL_149|NAT_NA|2019-11-13",
        "ID_CEC-19-0881|ST_1|CODE_09004|SX_M|RISK_NA|AGE_19|SES_NA|SCO_NA|CD4_2|DRUG_NA|MET_NA|APP_NA|RES_1|REC_0|VEN_NA|CL_149|NAT_NA|2019-11-22"
      ],
      "attributes":[
        "BULK"
      ]
    },
    {
      "source":417,
      "target":420,
      "directed":false,
      "length":0.00352939,
      "support":0.0,
      "removed":false,
      "sequences":[
        "ID_CEC-19-0801|ST_2|CODE_15058|SX_M|RISK_NA|AGE_19|SES_NA|SCO_NA|CD4_2|DRUG_NA|MET_NA|APP_NA|RES_1|REC_0|VEN_NA|CL_149|NAT_NA|2019-11-13",
        "ID_CEC-20-1188|ST_2|CODE_15033|SX_M|RISK_3|AGE_21|SES_2|SCO_2|CD4_2|DRUG_1|MET_NA|APP_0|RES_1|REC_0|VEN_0|CL_149|NAT_mex|2020-08-18"
      ],
      "attributes":[
        "BULK"
      ]
    },
    {
      "source":417,
      "target":409,
      "directed":false,
      "length":0.00494982,
      "support":0.0,
      "removed":false,
      "sequences":[
        "ID_CEC-19-0801|ST_2|CODE_15058|SX_M|RISK_NA|AGE_19|SES_NA|SCO_NA|CD4_2|DRUG_NA|MET_NA|APP_NA|RES_1|REC_0|VEN_NA|CL_149|NAT_NA|2019-11-13",
        "ID_CEC-20-1549|ST_2|CODE_15033|SX_M|RISK_3|AGE_36|SES_2|SCO_3|CD4_2|DRUG_1|MET_NA|APP_1|RES_1|REC_0|VEN_1|CL_149|NAT_mex|2020-09-29"
      ],
      "attributes":[
        "BULK"
      ]
    },
    {
      "source":417,
      "target":410,
      "directed":false,
      "length":0.00601051,
      "support":0.0,
      "removed":false,
      "sequences":[
        "ID_CEC-19-0801|ST_2|CODE_15058|SX_M|RISK_NA|AGE_19|SES_NA|SCO_NA|CD4_2|DRUG_NA|MET_NA|APP_NA|RES_1|REC_0|VEN_NA|CL_149|NAT_NA|2019-11-13",
        "ID_CEC-21-5300|ST_1|CODE_07106|SX_M|RISK_NA|AGE_28|SES_NA|SCO_NA|CD4_2|DRUG_NA|MET_NA|APP_NA|RES_1|REC_0|VEN_NA|CL_149|NAT_mex|2021-10-21"
      ],
      "attributes":[
        "BULK"
      ]
    },
    {
      "source":417,
      "target":411,
      "directed":false,
      "length":0.0106396,
      "support":0.0,
      "removed":false,
      "sequences":[
        "ID_CEC-19-0801|ST_2|CODE_15058|SX_M|RISK_NA|AGE_19|SES_NA|SCO_NA|CD4_2|DRUG_NA|MET_NA|APP_NA|RES_1|REC_0|VEN_NA|CL_149|NAT_NA|2019-11-13",
        "ID_CEC-22-6925|ST_1|CODE_09011|SX_M|RISK_3|AGE_31|SES_2|SCO_2|CD4_2|DRUG_1|MET_NA|APP_1|RES_1|REC_0|VEN_1|CL_149|NAT_mex|2022-03-24"
      ],
      "attributes":[
        "BULK"
      ]
    },
    {
      "source":417,
      "target":412,
      "directed":false,
      "length":0.00352728,
      "support":0.0,
      "removed":false,
      "sequences":[
        "ID_CEC-19-0801|ST_2|CODE_15058|SX_M|RISK_NA|AGE_19|SES_NA|SCO_NA|CD4_2|DRUG_NA|MET_NA|APP_NA|RES_1|REC_0|VEN_NA|CL_149|NAT_NA|2019-11-13",
        "ID_CEC-22-7552|ST_1|CODE_09006|SX_M|RISK_3|AGE_28|SES_2|SCO_2|CD4_1|DRUG_1|MET_NA|APP_0|RES_1|REC_0|VEN_0|CL_149|NAT_mex|2022-05-16"
      ],
      "attributes":[
        "BULK"
      ]
    },
    {
      "source":417,
      "target":413,
      "directed":false,
      "length":0.0120632,
      "support":0.0,
      "removed":false,
      "sequences":[
        "ID_CEC-19-0801|ST_2|CODE_15058|SX_M|RISK_NA|AGE_19|SES_NA|SCO_NA|CD4_2|DRUG_NA|MET_NA|APP_NA|RES_1|REC_0|VEN_NA|CL_149|NAT_NA|2019-11-13",
        "ID_CEC-22-8980|ST_1|CODE_09007|SX_M|RISK_3|AGE_29|SES_2|SCO_2|CD4_1|DRUG_0|MET_NA|APP_0|RES_1|REC_0|VEN_0|CL_149|NAT_mex|2022-09-13"
      ],
      "attributes":[
        "BULK"
      ]
    },
    {
      "source":417,
      "target":415,
      "directed":false,
      "length":0.0106371,
      "support":0.0,
      "removed":false,
      "sequences":[
        "ID_CEC-19-0801|ST_2|CODE_15058|SX_M|RISK_NA|AGE_19|SES_NA|SCO_NA|CD4_2|DRUG_NA|MET_NA|APP_NA|RES_1|REC_0|VEN_NA|CL_149|NAT_NA|2019-11-13",
        "ID_CEC-22-9881|ST_1|CODE_09003|SX_M|RISK_3|AGE_26|SES_1|SCO_3|CD4_1|DRUG_1|MET_NA|APP_1|RES_1|REC_0|VEN_0|CL_149|NAT_mex|2022-12-15"
      ],
      "attributes":[
        "BULK"
      ]
    },
    {
      "source":407,
      "target":398,
      "directed":false,
      "length":0.0128091,
      "support":0.0,
      "removed":false,
      "sequences":[
        "ID_CEC-19-0802|ST_2|CODE_15033|SX_M|RISK_NA|AGE_24|SES_NA|SCO_NA|CD4_3|DRUG_NA|MET_NA|APP_NA|RES_2|REC_1|VEN_NA|CL_64|NAT_NA|2019-11-13",
        "ID_CEC-21-3161|ST_1|CODE_07106|SX_M|RISK_3|AGE_42|SES_2|SCO_2|CD4_1|DRUG_1|MET_NA|APP_0|RES_2|REC_0|VEN_0|CL_64|NAT_mex|2021-04-05"
      ],
      "attributes":[
        "BULK"
      ]
    },
    {
      "source":407,
      "target":399,
      "directed":false,
      "length":0.0124519,
      "support":0.0,
      "removed":false,
      "sequences":[
        "ID_CEC-19-0802|ST_2|CODE_15033|SX_M|RISK_NA|AGE_24|SES_NA|SCO_NA|CD4_3|DRUG_NA|MET_NA|APP_NA|RES_2|REC_1|VEN_NA|CL_64|NAT_NA|2019-11-13",
        "ID_CEC-21-5510|ST_1|CODE_09003|SX_M|RISK_3|AGE_54|SES_2|SCO_3|CD4_1|DRUG_1|MET_NA|APP_0|RES_2|REC_0|VEN_NA|CL_64|NAT_mex|2021-11-05"
      ],
      "attributes":[
        "BULK"
      ]
    },
    {
      "source":1942,
      "target":1943,
      "directed":false,
      "length":0.00495437,
      "support":0.0,
      "removed":false,
      "sequences":[
        "ID_CEC-19-0804|ST_1|CODE_09007|SX_M|RISK_NA|AGE_32|SES_NA|SCO_NA|CD4_3|DRUG_NA|MET_NA|APP_NA|RES_1|REC_0|VEN_NA|CL_1253|NAT_NA|2019-11-13",
        "ID_CEC-22-9478|ST_2|CODE_15058|SX_M|RISK_3|AGE_39|SES_2|SCO_3|CD4_1|DRUG_1|MET_NA|APP_0|RES_1|REC_0|VEN_0|CL_1253|NAT_mex|2022-11-04"
      ],
      "attributes":[
        "BULK"
      ]
    },
    {
      "source":1942,
      "target":1944,
      "directed":false,
      "length":0.0038889,
      "support":0.0,
      "removed":false,
      "sequences":[
        "ID_CEC-19-0804|ST_1|CODE_09007|SX_M|RISK_NA|AGE_32|SES_NA|SCO_NA|CD4_3|DRUG_NA|MET_NA|APP_NA|RES_1|REC_0|VEN_NA|CL_1253|NAT_NA|2019-11-13",
        "ID_CEC-22-9636|ST_1|CODE_09007|SX_M|RISK_3|AGE_28|SES_2|SCO_2|CD4_2|DRUG_0|MET_NA|APP_0|RES_1|REC_0|VEN_1|CL_1253|NAT_mex|2022-11-22"
      ],
      "attributes":[
        "BULK"
      ]
    },
    {
      "source":58,
      "target":59,
      "directed":false,
      "length":0.00958234,
      "support":0.0,
      "removed":false,
      "sequences":[
        "ID_CEC-19-0807|ST_2|CODE_15057|SX_M|RISK_NA|AGE_24|SES_NA|SCO_NA|CD4_1|DRUG_NA|MET_NA|APP_NA|RES_1|REC_0|VEN_NA|CL_10|NAT_NA|2019-11-13",
        "ID_CEC-19-0820|ST_1|CODE_09005|SX_M|RISK_NA|AGE_23|SES_NA|SCO_NA|CD4_2|DRUG_NA|MET_NA|APP_NA|RES_1|REC_0|VEN_NA|CL_10|NAT_NA|2019-11-14"
      ],
      "attributes":[
        "BULK"
      ]
    },
    {
      "source":58,
      "target":60,
      "directed":false,
      "length":0.0102961,
      "support":0.0,
      "removed":false,
      "sequences":[
        "ID_CEC-19-0807|ST_2|CODE_15057|SX_M|RISK_NA|AGE_24|SES_NA|SCO_NA|CD4_1|DRUG_NA|MET_NA|APP_NA|RES_1|REC_0|VEN_NA|CL_10|NAT_NA|2019-11-13",
        "ID_CEC-19-1016|ST_1|CODE_09002|SX_M|RISK_NA|AGE_24|SES_NA|SCO_NA|CD4_2|DRUG_NA|MET_NA|APP_NA|RES_1|REC_NA|VEN_NA|CL_10|NAT_NA|2019-12-09"
      ],
      "attributes":[
        "BULK"
      ]
    },
    {
      "source":58,
      "target":49,
      "directed":false,
      "length":0.00886006,
      "support":0.0,
      "removed":false,
      "sequences":[
        "ID_CEC-19-0807|ST_2|CODE_15057|SX_M|RISK_NA|AGE_24|SES_NA|SCO_NA|CD4_1|DRUG_NA|MET_NA|APP_NA|RES_1|REC_0|VEN_NA|CL_10|NAT_NA|2019-11-13",
        "ID_CEC-20-1199|ST_1|CODE_09003|SX_M|RISK_NA|AGE_25|SES_NA|SCO_NA|CD4_1|DRUG_NA|MET_NA|APP_NA|RES_1|REC_0|VEN_NA|CL_10|NAT_NA|2020-08-19"
      ],
      "attributes":[
        "BULK"
      ]
    },
    {
      "source":58,
      "target":50,
      "directed":false,
      "length":0.0113707,
      "support":0.0,
      "removed":false,
      "sequences":[
        "ID_CEC-19-0807|ST_2|CODE_15057|SX_M|RISK_NA|AGE_24|SES_NA|SCO_NA|CD4_1|DRUG_NA|MET_NA|APP_NA|RES_1|REC_0|VEN_NA|CL_10|NAT_NA|2019-11-13",
        "ID_CEC-20-1268|ST_2|CODE_15057|SX_M|RISK_3|AGE_25|SES_2|SCO_3|CD4_1|DRUG_0|MET_NA|APP_1|RES_1|REC_0|VEN_0|CL_10|NAT_mex|2020-08-25"
      ],
      "attributes":[
        "BULK"
      ]
    },
    {
      "source":58,
      "target":53,
      "directed":false,
      "length":0.0110116,
      "support":0.0,
      "removed":false,
      "sequences":[
        "ID_CEC-19-0807|ST_2|CODE_15057|SX_M|RISK_NA|AGE_24|SES_NA|SCO_NA|CD4_1|DRUG_NA|MET_NA|APP_NA|RES_1|REC_0|VEN_NA|CL_10|NAT_NA|2019-11-13",
        "ID_CEC-20-2065|ST_2|CODE_15115|SX_M|RISK_3|AGE_25|SES_2|SCO_2|CD4_1|DRUG_0|MET_NA|APP_0|RES_2|REC_0|VEN_0|CL_10|NAT_mex|2020-11-20"
      ],
      "attributes":[
        "BULK"
      ]
    },
    {
      "source":58,
      "target":37,
      "directed":false,
      "length":0.0131714,
      "support":0.0,
      "removed":false,
      "sequences":[
        "ID_CEC-19-0807|ST_2|CODE_15057|SX_M|RISK_NA|AGE_24|SES_NA|SCO_NA|CD4_1|DRUG_NA|MET_NA|APP_NA|RES_1|REC_0|VEN_NA|CL_10|NAT_NA|2019-11-13",
        "ID_CEC-21-2919|ST_2|CODE_15058|SX_M|RISK_3|AGE_25|SES_2|SCO_2|CD4_2|DRUG_1|MET_NA|APP_0|RES_1|REC_0|VEN_1|CL_10|NAT_mex|2021-03-10"
      ],
      "attributes":[
        "BULK"
      ]
    },
    {
      "source":58,
      "target":38,
      "directed":false,
      "length":0.0138917,
      "support":0.0,
      "removed":false,
      "sequences":[
        "ID_CEC-19-0807|ST_2|CODE_15057|SX_M|RISK_NA|AGE_24|SES_NA|SCO_NA|CD4_1|DRUG_NA|MET_NA|APP_NA|RES_1|REC_0|VEN_NA|CL_10|NAT_NA|2019-11-13",
        "ID_CEC-21-3948|ST_1|CODE_09004|SX_M|RISK_3|AGE_22|SES_1|SCO_3|CD4_2|DRUG_0|MET_NA|APP_1|RES_1|REC_0|VEN_0|CL_10|NAT_mex|2021-06-10"
      ],
      "attributes":[
        "BULK"
      ]
    },
    {
      "source":58,
      "target":39,
      "directed":false,
      "length":0.0138882,
      "support":0.0,
      "removed":false,
      "sequences":[
        "ID_CEC-19-0807|ST_2|CODE_15057|SX_M|RISK_NA|AGE_24|SES_NA|SCO_NA|CD4_1|DRUG_NA|MET_NA|APP_NA|RES_1|REC_0|VEN_NA|CL_10|NAT_NA|2019-11-13",
        "ID_CEC-21-4664|ST_1|CODE_09014|SX_M|RISK_3|AGE_46|SES_2|SCO_3|CD4_2|DRUG_0|MET_NA|APP_0|RES_1|REC_0|VEN_NA|CL_10|NAT_mex|2021-08-24"
      ],
      "attributes":[
        "BULK"
      ]
    },
    {
      "source":58,
      "target":44,
      "directed":false,
      "length":0.0131679,
      "support":0.0,
      "removed":false,
      "sequences":[
        "ID_CEC-19-0807|ST_2|CODE_15057|SX_M|RISK_NA|AGE_24|SES_NA|SCO_NA|CD4_1|DRUG_NA|MET_NA|APP_NA|RES_1|REC_0|VEN_NA|CL_10|NAT_NA|2019-11-13",
        "ID_CEC-22-6868|ST_1|CODE_07106|SX_M|RISK_3|AGE_33|SES_2|SCO_3|CD4_1|DRUG_1|MET_NA|APP_1|RES_1|REC_0|VEN_0|CL_10|NAT_mex|2022-03-18"
      ],
      "attributes":[
        "BULK"
      ]
    },
    {
      "source":58,
      "target":45,
      "directed":false,
      "length":0.0138972,
      "support":0.0,
      "removed":false,
      "sequences":[
        "ID_CEC-19-0807|ST_2|CODE_15057|SX_M|RISK_NA|AGE_24|SES_NA|SCO_NA|CD4_1|DRUG_NA|MET_NA|APP_NA|RES_1|REC_0|VEN_NA|CL_10|NAT_NA|2019-11-13",
        "ID_CEC-22-7787|ST_2|CODE_15039|SX_M|RISK_3|AGE_28|SES_1|SCO_2|CD4_2|DRUG_1|MET_NA|APP_1|RES_1|REC_0|VEN_1|CL_10|NAT_mex|2022-06-02"
      ],
      "attributes":[
        "BULK"
      ]
    },
    {
      "source":1947,
      "target":1946,
      "directed":false,
      "length":0.00958961,
      "support":0.0,
      "removed":false,
      "sequences":[
        "ID_CEC-19-0808|ST_1|CODE_09002|SX_M|RISK_NA|AGE_26|SES_NA|SCO_NA|CD4_2|DRUG_NA|MET_NA|APP_NA|RES_1|REC_0|VEN_NA|CL_747|NAT_NA|2019-11-13",
        "ID_CEC-21-2709|ST_1|CODE_09007|SX_M|RISK_3|AGE_22|SES_2|SCO_2|CD4_1|DRUG_0|MET_NA|APP_1|RES_1|REC_0|VEN_0|CL_747|NAT_mex|2021-02-18"
      ],
      "attributes":[
        "BULK"
      ]
    },
    {
      "source":1947,
      "target":1945,
      "directed":false,
      "length":0.00743251,
      "support":0.0,
      "removed":false,
      "sequences":[
        "ID_CEC-19-0808|ST_1|CODE_09002|SX_M|RISK_NA|AGE_26|SES_NA|SCO_NA|CD4_2|DRUG_NA|MET_NA|APP_NA|RES_1|REC_0|VEN_NA|CL_747|NAT_NA|2019-11-13",
        "ID_CEC-22-6226|ST_1|CODE_09005|SX_M|RISK_3|AGE_22|SES_2|SCO_2|CD4_1|DRUG_0|MET_NA|APP_0|RES_1|REC_0|VEN_0|CL_NA|NAT_mex|2022-01-24"
      ],
      "attributes":[
        "BULK"
      ]
    },
    {
      "source":1950,
      "target":1949,
      "directed":false,
      "length":0.00565669,
      "support":0.0,
      "removed":false,
      "sequences":[
        "ID_CEC-19-0809|ST_1|CODE_09015|SX_M|RISK_NA|AGE_31|SES_NA|SCO_NA|CD4_2|DRUG_NA|MET_NA|APP_NA|RES_1|REC_0|VEN_NA|CL_21|NAT_NA|2019-11-13",
        "ID_CEC-20-2075|ST_1|CODE_09015|SX_M|RISK_3|AGE_55|SES_2|SCO_3|CD4_1|DRUG_1|MET_NA|APP_1|RES_1|REC_0|VEN_0|CL_21|NAT_mex|2020-11-23"
      ],
      "attributes":[
        "BULK"
      ]
    },
    {
      "source":1950,
      "target":1948,
      "directed":false,
      "length":0.0,
      "support":0.0,
      "removed":false,
      "sequences":[
        "ID_CEC-19-0809|ST_1|CODE_09015|SX_M|RISK_NA|AGE_31|SES_NA|SCO_NA|CD4_2|DRUG_NA|MET_NA|APP_NA|RES_1|REC_0|VEN_NA|CL_21|NAT_NA|2019-11-13",
        "ID_CEC-20-2253|ST_2|CODE_15033|SX_M|RISK_3|AGE_28|SES_2|SCO_3|CD4_2|DRUG_1|MET_NA|APP_1|RES_1|REC_0|VEN_0|CL_21|NAT_mex|2020-12-09"
      ],
      "attributes":[
        "BULK"
      ]
    },
    {
      "source":2524,
      "target":2525,
      "directed":false,
      "length":0.00815014,
      "support":0.0,
      "removed":false,
      "sequences":[
        "ID_CEC-19-0817|ST_1|CODE_09002|SX_M|RISK_NA|AGE_32|SES_NA|SCO_NA|CD4_3|DRUG_NA|MET_NA|APP_NA|RES_2|REC_0|VEN_NA|CL_192|NAT_NA|2019-11-14",
        "ID_CEC-19-0968|ST_1|CODE_09012|SX_M|RISK_NA|AGE_34|SES_NA|SCO_NA|CD4_1|DRUG_NA|MET_NA|APP_NA|RES_2|REC_0|VEN_NA|CL_192|NAT_NA|2019-12-04"
      ],
      "attributes":[
        "BULK"
      ]
    },
    {
      "source":614,
      "target":622,
      "directed":false,
      "length":0.00317423,
      "support":0.0,
      "removed":false,
      "sequences":[
        "ID_CEC-19-0818|ST_1|CODE_07106|SX_M|RISK_NA|AGE_39|SES_NA|SCO_NA|CD4_2|DRUG_NA|MET_NA|APP_NA|RES_1|REC_0|VEN_NA|CL_136|NAT_NA|2019-11-14",
        "ID_CEC-20-1883|ST_1|CODE_07106|SX_FT|RISK_4|AGE_32|SES_1|SCO_2|CD4_2|DRUG_1|MET_NA|APP_NA|RES_1|REC_0|VEN_NA|CL_136|NAT_mex|2020-10-29"
      ],
      "attributes":[
        "BULK"
      ]
    },
    {
      "source":614,
      "target":615,
      "directed":false,
      "length":0.0045902,
      "support":0.0,
      "removed":false,
      "sequences":[
        "ID_CEC-19-0818|ST_1|CODE_07106|SX_M|RISK_NA|AGE_39|SES_NA|SCO_NA|CD4_2|DRUG_NA|MET_NA|APP_NA|RES_1|REC_0|VEN_NA|CL_136|NAT_NA|2019-11-14",
        "ID_CEC-21-3553|ST_1|CODE_09010|SX_F|RISK_3|AGE_45|SES_1|SCO_2|CD4_1|DRUG_1|MET_NA|APP_NA|RES_1|REC_0|VEN_NA|CL_136|NAT_mex|2021-05-06"
      ],
      "attributes":[
        "BULK"
      ]
    },
    {
      "source":614,
      "target":619,
      "directed":false,
      "length":0.00601955,
      "support":0.0,
      "removed":false,
      "sequences":[
        "ID_CEC-19-0818|ST_1|CODE_07106|SX_M|RISK_NA|AGE_39|SES_NA|SCO_NA|CD4_2|DRUG_NA|MET_NA|APP_NA|RES_1|REC_0|VEN_NA|CL_136|NAT_NA|2019-11-14",
        "ID_CEC-21-4565|ST_1|CODE_09015|SX_F|RISK_NA|AGE_40|SES_NA|SCO_NA|CD4_2|DRUG_NA|MET_NA|APP_NA|RES_1|REC_0|VEN_NA|CL_136|NAT_NA|2021-08-13"
      ],
      "attributes":[
        "BULK"
      ]
    },
    {
      "source":614,
      "target":616,
      "directed":false,
      "length":0.0102923,
      "support":0.0,
      "removed":false,
      "sequences":[
        "ID_CEC-19-0818|ST_1|CODE_07106|SX_M|RISK_NA|AGE_39|SES_NA|SCO_NA|CD4_2|DRUG_NA|MET_NA|APP_NA|RES_1|REC_0|VEN_NA|CL_136|NAT_NA|2019-11-14",
        "ID_CEC-21-4584|ST_2|CODE_15039|SX_M|RISK_NA|AGE_33|SES_NA|SCO_NA|CD4_1|DRUG_NA|MET_NA|APP_NA|RES_1|REC_0|VEN_NA|CL_136|NAT_NA|2021-08-16"
      ],
      "attributes":[
        "BULK"
      ]
    },
    {
      "source":614,
      "target":617,
      "directed":false,
      "length":0.00636799,
      "support":0.0,
      "removed":false,
      "sequences":[
        "ID_CEC-19-0818|ST_1|CODE_07106|SX_M|RISK_NA|AGE_39|SES_NA|SCO_NA|CD4_2|DRUG_NA|MET_NA|APP_NA|RES_1|REC_0|VEN_NA|CL_136|NAT_NA|2019-11-14",
        "ID_CEC-21-4672|ST_1|CODE_09007|SX_M|RISK_2|AGE_37|SES_1|SCO_2|CD4_2|DRUG_1|MET_NA|APP_0|RES_1|REC_1|VEN_1|CL_136|NAT_mex|2021-08-25"
      ],
      "attributes":[
        "BULK"
      ]
    },
    {
      "source":614,
      "target":620,
      "directed":false,
      "length":0.00494458,
      "support":0.0,
      "removed":false,
      "sequences":[
        "ID_CEC-19-0818|ST_1|CODE_07106|SX_M|RISK_NA|AGE_39|SES_NA|SCO_NA|CD4_2|DRUG_NA|MET_NA|APP_NA|RES_1|REC_0|VEN_NA|CL_136|NAT_NA|2019-11-14",
        "ID_CEC-21-5926|ST_1|CODE_07106|SX_M|RISK_2|AGE_36|SES_1|SCO_2|CD4_1|DRUG_1|MET_NA|APP_0|RES_1|REC_0|VEN_0|CL_136|NAT_mex|2021-12-14"
      ],
      "attributes":[
        "BULK"
      ]
    },
    {
      "source":614,
      "target":618,
      "directed":false,
      "length":0.0106461,
      "support":0.0,
      "removed":false,
      "sequences":[
        "ID_CEC-19-0818|ST_1|CODE_07106|SX_M|RISK_NA|AGE_39|SES_NA|SCO_NA|CD4_2|DRUG_NA|MET_NA|APP_NA|RES_1|REC_0|VEN_NA|CL_136|NAT_NA|2019-11-14",
        "ID_CEC-22-8838|ST_1|CODE_09005|SX_M|RISK_3|AGE_21|SES_2|SCO_2|CD4_2|DRUG_1|MET_NA|APP_1|RES_1|REC_0|VEN_0|CL_136|NAT_mex|2022-08-31"
      ],
      "attributes":[
        "BULK"
      ]
    },
    {
      "source":614,
      "target":621,
      "directed":false,
      "length":0.0113711,
      "support":0.0,
      "removed":false,
      "sequences":[
        "ID_CEC-19-0818|ST_1|CODE_07106|SX_M|RISK_NA|AGE_39|SES_NA|SCO_NA|CD4_2|DRUG_NA|MET_NA|APP_NA|RES_1|REC_0|VEN_NA|CL_136|NAT_NA|2019-11-14",
        "ID_CEC-22-9715|ST_1|CODE_09007|SX_M|RISK_NA|AGE_73|SES_NA|SCO_NA|CD4_2|DRUG_NA|MET_NA|APP_NA|RES_1|REC_0|VEN_NA|CL_136|NAT_NA|2022-12-01"
      ],
      "attributes":[
        "BULK"
      ]
    },
    {
      "source":2526,
      "target":2527,
      "directed":false,
      "length":0.00672773,
      "support":0.0,
      "removed":false,
      "sequences":[
        "ID_CEC-19-0819|ST_2|CODE_15070|SX_M|RISK_NA|AGE_24|SES_NA|SCO_NA|CD4_2|DRUG_NA|MET_NA|APP_NA|RES_2|REC_0|VEN_NA|CL_749|NAT_NA|2019-11-14",
        "ID_CEC-22-8512|ST_1|CODE_09015|SX_M|RISK_3|AGE_39|SES_1|SCO_3|CD4_2|DRUG_1|MET_NA|APP_1|RES_2|REC_1|VEN_0|CL_749|NAT_mex|2022-08-05"
      ],
      "attributes":[
        "BULK"
      ]
    },
    {
      "source":59,
      "target":60,
      "directed":false,
      "length":0.0139079,
      "support":0.0,
      "removed":false,
      "sequences":[
        "ID_CEC-19-0820|ST_1|CODE_09005|SX_M|RISK_NA|AGE_23|SES_NA|SCO_NA|CD4_2|DRUG_NA|MET_NA|APP_NA|RES_1|REC_0|VEN_NA|CL_10|NAT_NA|2019-11-14",
        "ID_CEC-19-1016|ST_1|CODE_09002|SX_M|RISK_NA|AGE_24|SES_NA|SCO_NA|CD4_2|DRUG_NA|MET_NA|APP_NA|RES_1|REC_NA|VEN_NA|CL_10|NAT_NA|2019-12-09"
      ],
      "attributes":[
        "BULK"
      ]
    },
    {
      "source":59,
      "target":62,
      "directed":false,
      "length":0.012452,
      "support":0.0,
      "removed":false,
      "sequences":[
        "ID_CEC-19-0820|ST_1|CODE_09005|SX_M|RISK_NA|AGE_23|SES_NA|SCO_NA|CD4_2|DRUG_NA|MET_NA|APP_NA|RES_1|REC_0|VEN_NA|CL_10|NAT_NA|2019-11-14",
        "ID_CEC-19-1039|ST_1|CODE_09003|SX_M|RISK_NA|AGE_30|SES_NA|SCO_NA|CD4_1|DRUG_NA|MET_NA|APP_NA|RES_1|REC_0|VEN_NA|CL_10|NAT_NA|2019-12-11"
      ],
      "attributes":[
        "BULK"
      ]
    },
    {
      "source":59,
      "target":49,
      "directed":false,
      "length":0.00565689,
      "support":0.0,
      "removed":false,
      "sequences":[
        "ID_CEC-19-0820|ST_1|CODE_09005|SX_M|RISK_NA|AGE_23|SES_NA|SCO_NA|CD4_2|DRUG_NA|MET_NA|APP_NA|RES_1|REC_0|VEN_NA|CL_10|NAT_NA|2019-11-14",
        "ID_CEC-20-1199|ST_1|CODE_09003|SX_M|RISK_NA|AGE_25|SES_NA|SCO_NA|CD4_1|DRUG_NA|MET_NA|APP_NA|RES_1|REC_0|VEN_NA|CL_10|NAT_NA|2020-08-19"
      ],
      "attributes":[
        "BULK"
      ]
    },
    {
      "source":59,
      "target":50,
      "directed":false,
      "length":0.0117414,
      "support":0.0,
      "removed":false,
      "sequences":[
        "ID_CEC-19-0820|ST_1|CODE_09005|SX_M|RISK_NA|AGE_23|SES_NA|SCO_NA|CD4_2|DRUG_NA|MET_NA|APP_NA|RES_1|REC_0|VEN_NA|CL_10|NAT_NA|2019-11-14",
        "ID_CEC-20-1268|ST_2|CODE_15057|SX_M|RISK_3|AGE_25|SES_2|SCO_3|CD4_1|DRUG_0|MET_NA|APP_1|RES_1|REC_0|VEN_0|CL_10|NAT_mex|2020-08-25"
      ],
      "attributes":[
        "BULK"
      ]
    },
    {
      "source":59,
      "target":51,
      "directed":false,
      "length":0.00424068,
      "support":0.0,
      "removed":false,
      "sequences":[
        "ID_CEC-19-0820|ST_1|CODE_09005|SX_M|RISK_NA|AGE_23|SES_NA|SCO_NA|CD4_2|DRUG_NA|MET_NA|APP_NA|RES_1|REC_0|VEN_NA|CL_10|NAT_NA|2019-11-14",
        "ID_CEC-20-1318|ST_1|CODE_09003|SX_M|RISK_3|AGE_22|SES_2|SCO_2|CD4_1|DRUG_0|MET_NA|APP_1|RES_1|REC_0|VEN_0|CL_10|NAT_mex|2020-09-01"
      ],
      "attributes":[
        "BULK"
      ]
    },
    {
      "source":59,
      "target":53,
      "directed":false,
      "length":0.0110172,
      "support":0.0,
      "removed":false,
      "sequences":[
        "ID_CEC-19-0820|ST_1|CODE_09005|SX_M|RISK_NA|AGE_23|SES_NA|SCO_NA|CD4_2|DRUG_NA|MET_NA|APP_NA|RES_1|REC_0|VEN_NA|CL_10|NAT_NA|2019-11-14",
        "ID_CEC-20-2065|ST_2|CODE_15115|SX_M|RISK_3|AGE_25|SES_2|SCO_2|CD4_1|DRUG_0|MET_NA|APP_0|RES_2|REC_0|VEN_0|CL_10|NAT_mex|2020-11-20"
      ],
      "attributes":[
        "BULK"
      ]
    },
    {
      "source":59,
      "target":35,
      "directed":false,
      "length":0.0110289,
      "support":0.0,
      "removed":false,
      "sequences":[
        "ID_CEC-19-0820|ST_1|CODE_09005|SX_M|RISK_NA|AGE_23|SES_NA|SCO_NA|CD4_2|DRUG_NA|MET_NA|APP_NA|RES_1|REC_0|VEN_NA|CL_10|NAT_NA|2019-11-14",
        "ID_CEC-21-2370|ST_1|CODE_09016|SX_M|RISK_3|AGE_39|SES_2|SCO_3|CD4_2|DRUG_1|MET_NA|APP_1|RES_1|REC_0|VEN_1|CL_10|NAT_mex|2021-01-14"
      ],
      "attributes":[
        "BULK"
      ]
    },
    {
      "source":59,
      "target":38,
      "directed":false,
      "length":0.0135401,
      "support":0.0,
      "removed":false,
      "sequences":[
        "ID_CEC-19-0820|ST_1|CODE_09005|SX_M|RISK_NA|AGE_23|SES_NA|SCO_NA|CD4_2|DRUG_NA|MET_NA|APP_NA|RES_1|REC_0|VEN_NA|CL_10|NAT_NA|2019-11-14",
        "ID_CEC-21-3948|ST_1|CODE_09004|SX_M|RISK_3|AGE_22|SES_1|SCO_3|CD4_2|DRUG_0|MET_NA|APP_1|RES_1|REC_0|VEN_0|CL_10|NAT_mex|2021-06-10"
      ],
      "attributes":[
        "BULK"
      ]
    },
    {
      "source":59,
      "target":39,
      "directed":false,
      "length":0.0135364,
      "support":0.0,
      "removed":false,
      "sequences":[
        "ID_CEC-19-0820|ST_1|CODE_09005|SX_M|RISK_NA|AGE_23|SES_NA|SCO_NA|CD4_2|DRUG_NA|MET_NA|APP_NA|RES_1|REC_0|VEN_NA|CL_10|NAT_NA|2019-11-14",
        "ID_CEC-21-4664|ST_1|CODE_09014|SX_M|RISK_3|AGE_46|SES_2|SCO_3|CD4_2|DRUG_0|MET_NA|APP_0|RES_1|REC_0|VEN_NA|CL_10|NAT_mex|2021-08-24"
      ],
      "attributes":[
        "BULK"
      ]
    },
    {
      "source":59,
      "target":41,
      "directed":false,
      "length":0.0102968,
      "support":0.0,
      "removed":false,
      "sequences":[
        "ID_CEC-19-0820|ST_1|CODE_09005|SX_M|RISK_NA|AGE_23|SES_NA|SCO_NA|CD4_2|DRUG_NA|MET_NA|APP_NA|RES_1|REC_0|VEN_NA|CL_10|NAT_NA|2019-11-14",
        "ID_CEC-21-5848|ST_1|CODE_09015|SX_M|RISK_3|AGE_24|SES_2|SCO_2|CD4_3|DRUG_1|MET_NA|APP_0|RES_1|REC_0|VEN_0|CL_10|NAT_mex|2021-12-07"
      ],
      "attributes":[
        "BULK"
      ]
    },
    {
      "source":59,
      "target":45,
      "directed":false,
      "length":0.00780546,
      "support":0.0,
      "removed":false,
      "sequences":[
        "ID_CEC-19-0820|ST_1|CODE_09005|SX_M|RISK_NA|AGE_23|SES_NA|SCO_NA|CD4_2|DRUG_NA|MET_NA|APP_NA|RES_1|REC_0|VEN_NA|CL_10|NAT_NA|2019-11-14",
        "ID_CEC-22-7787|ST_2|CODE_15039|SX_M|RISK_3|AGE_28|SES_1|SCO_2|CD4_2|DRUG_1|MET_NA|APP_1|RES_1|REC_0|VEN_1|CL_10|NAT_mex|2022-06-02"
      ],
      "attributes":[
        "BULK"
      ]
    },
    {
      "source":59,
      "target":46,
      "directed":false,
      "length":0.013898,
      "support":0.0,
      "removed":false,
      "sequences":[
        "ID_CEC-19-0820|ST_1|CODE_09005|SX_M|RISK_NA|AGE_23|SES_NA|SCO_NA|CD4_2|DRUG_NA|MET_NA|APP_NA|RES_1|REC_0|VEN_NA|CL_10|NAT_NA|2019-11-14",
        "ID_CEC-22-8944|ST_1|CODE_09010|SX_M|RISK_3|AGE_30|SES_2|SCO_3|CD4_1|DRUG_0|MET_NA|APP_1|RES_1|REC_0|VEN_0|CL_10|NAT_mex|2022-09-09"
      ],
      "attributes":[
        "BULK"
      ]
    },
    {
      "source":59,
      "target":47,
      "directed":false,
      "length":0.0138847,
      "support":0.0,
      "removed":false,
      "sequences":[
        "ID_CEC-19-0820|ST_1|CODE_09005|SX_M|RISK_NA|AGE_23|SES_NA|SCO_NA|CD4_2|DRUG_NA|MET_NA|APP_NA|RES_1|REC_0|VEN_NA|CL_10|NAT_NA|2019-11-14",
        "ID_CEC-22-9477|ST_2|CODE_15033|SX_M|RISK_NA|AGE_31|SES_NA|SCO_NA|CD4_1|DRUG_NA|MET_NA|APP_NA|RES_3|REC_0|VEN_NA|CL_10|NAT_NA|2022-11-04"
      ],
      "attributes":[
        "BULK"
      ]
    },
    {
      "source":613,
      "target":605,
      "directed":false,
      "length":0.0103132,
      "support":0.0,
      "removed":false,
      "sequences":[
        "ID_CEC-19-0824|ST_1|CODE_09007|SX_M|RISK_NA|AGE_31|SES_NA|SCO_NA|CD4_2|DRUG_NA|MET_NA|APP_NA|RES_6|REC_1|VEN_NA|CL_248|NAT_NA|2019-11-15",
        "ID_CEC-21-2643|ST_1|CODE_09014|SX_M|RISK_3|AGE_24|SES_2|SCO_2|CD4_2|DRUG_1|MET_1|APP_1|RES_6|REC_0|VEN_1|CL_248|NAT_mex|2021-02-11"
      ],
      "attributes":[
        "BULK"
      ]
    },
    {
      "source":613,
      "target":606,
      "directed":false,
      "length":0.0110292,
      "support":0.0,
      "removed":false,
      "sequences":[
        "ID_CEC-19-0824|ST_1|CODE_09007|SX_M|RISK_NA|AGE_31|SES_NA|SCO_NA|CD4_2|DRUG_NA|MET_NA|APP_NA|RES_6|REC_1|VEN_NA|CL_248|NAT_NA|2019-11-15",
        "ID_CEC-21-3586|ST_1|CODE_09015|SX_M|RISK_3|AGE_33|SES_2|SCO_3|CD4_2|DRUG_1|MET_NA|APP_1|RES_6|REC_0|VEN_0|CL_248|NAT_mex|2021-05-10"
      ],
      "attributes":[
        "BULK"
      ]
    },
    {
      "source":613,
      "target":607,
      "directed":false,
      "length":0.00923181,
      "support":0.0,
      "removed":false,
      "sequences":[
        "ID_CEC-19-0824|ST_1|CODE_09007|SX_M|RISK_NA|AGE_31|SES_NA|SCO_NA|CD4_2|DRUG_NA|MET_NA|APP_NA|RES_6|REC_1|VEN_NA|CL_248|NAT_NA|2019-11-15",
        "ID_CEC-21-3710|ST_1|CODE_09007|SX_M|RISK_3|AGE_20|SES_1|SCO_2|CD4_3|DRUG_1|MET_NA|APP_0|RES_6|REC_0|VEN_0|CL_248|NAT_mex|2021-05-19"
      ],
      "attributes":[
        "BULK"
      ]
    },
    {
      "source":613,
      "target":610,
      "directed":false,
      "length":0.0106553,
      "support":0.0,
      "removed":false,
      "sequences":[
        "ID_CEC-19-0824|ST_1|CODE_09007|SX_M|RISK_NA|AGE_31|SES_NA|SCO_NA|CD4_2|DRUG_NA|MET_NA|APP_NA|RES_6|REC_1|VEN_NA|CL_248|NAT_NA|2019-11-15",
        "ID_CEC-22-8594|ST_1|CODE_09015|SX_M|RISK_3|AGE_30|SES_2|SCO_3|CD4_2|DRUG_1|MET_NA|APP_0|RES_6|REC_0|VEN_0|CL_248|NAT_mex|2022-08-12"
      ],
      "attributes":[
        "BULK"
      ]
    },
    {
      "source":613,
      "target":611,
      "directed":false,
      "length":0.0131809,
      "support":0.0,
      "removed":false,
      "sequences":[
        "ID_CEC-19-0824|ST_1|CODE_09007|SX_M|RISK_NA|AGE_31|SES_NA|SCO_NA|CD4_2|DRUG_NA|MET_NA|APP_NA|RES_6|REC_1|VEN_NA|CL_248|NAT_NA|2019-11-15",
        "ID_CEC-22-9600|ST_1|CODE_09005|SX_M|RISK_3|AGE_22|SES_2|SCO_2|CD4_2|DRUG_1|MET_NA|APP_0|RES_6|REC_0|VEN_1|CL_248|NAT_mex|2022-11-15"
      ],
      "attributes":[
        "BULK"
      ]
    },
    {
      "source":418,
      "target":419,
      "directed":false,
      "length":0.0,
      "support":0.0,
      "removed":false,
      "sequences":[
        "ID_CEC-19-0825|ST_2|CODE_15044|SX_M|RISK_NA|AGE_21|SES_NA|SCO_NA|CD4_2|DRUG_NA|MET_NA|APP_NA|RES_1|REC_1|VEN_NA|CL_149|NAT_NA|2019-11-15",
        "ID_CEC-19-0881|ST_1|CODE_09004|SX_M|RISK_NA|AGE_19|SES_NA|SCO_NA|CD4_2|DRUG_NA|MET_NA|APP_NA|RES_1|REC_0|VEN_NA|CL_149|NAT_NA|2019-11-22"
      ],
      "attributes":[
        "BULK"
      ]
    },
    {
      "source":418,
      "target":420,
      "directed":false,
      "length":0.00459195,
      "support":0.0,
      "removed":false,
      "sequences":[
        "ID_CEC-19-0825|ST_2|CODE_15044|SX_M|RISK_NA|AGE_21|SES_NA|SCO_NA|CD4_2|DRUG_NA|MET_NA|APP_NA|RES_1|REC_1|VEN_NA|CL_149|NAT_NA|2019-11-15",
        "ID_CEC-20-1188|ST_2|CODE_15033|SX_M|RISK_3|AGE_21|SES_2|SCO_2|CD4_2|DRUG_1|MET_NA|APP_0|RES_1|REC_0|VEN_0|CL_149|NAT_mex|2020-08-18"
      ],
      "attributes":[
        "BULK"
      ]
    },
    {
      "source":418,
      "target":409,
      "directed":false,
      "length":0.00637143,
      "support":0.0,
      "removed":false,
      "sequences":[
        "ID_CEC-19-0825|ST_2|CODE_15044|SX_M|RISK_NA|AGE_21|SES_NA|SCO_NA|CD4_2|DRUG_NA|MET_NA|APP_NA|RES_1|REC_1|VEN_NA|CL_149|NAT_NA|2019-11-15",
        "ID_CEC-20-1549|ST_2|CODE_15033|SX_M|RISK_3|AGE_36|SES_2|SCO_3|CD4_2|DRUG_1|MET_NA|APP_1|RES_1|REC_0|VEN_1|CL_149|NAT_mex|2020-09-29"
      ],
      "attributes":[
        "BULK"
      ]
    },
    {
      "source":418,
      "target":410,
      "directed":false,
      "length":0.0102913,
      "support":0.0,
      "removed":false,
      "sequences":[
        "ID_CEC-19-0825|ST_2|CODE_15044|SX_M|RISK_NA|AGE_21|SES_NA|SCO_NA|CD4_2|DRUG_NA|MET_NA|APP_NA|RES_1|REC_1|VEN_NA|CL_149|NAT_NA|2019-11-15",
        "ID_CEC-21-5300|ST_1|CODE_07106|SX_M|RISK_NA|AGE_28|SES_NA|SCO_NA|CD4_2|DRUG_NA|MET_NA|APP_NA|RES_1|REC_0|VEN_NA|CL_149|NAT_mex|2021-10-21"
      ],
      "attributes":[
        "BULK"
      ]
    },
    {
      "source":418,
      "target":412,
      "directed":false,
      "length":0.00671975,
      "support":0.0,
      "removed":false,
      "sequences":[
        "ID_CEC-19-0825|ST_2|CODE_15044|SX_M|RISK_NA|AGE_21|SES_NA|SCO_NA|CD4_2|DRUG_NA|MET_NA|APP_NA|RES_1|REC_1|VEN_NA|CL_149|NAT_NA|2019-11-15",
        "ID_CEC-22-7552|ST_1|CODE_09006|SX_M|RISK_3|AGE_28|SES_2|SCO_2|CD4_1|DRUG_1|MET_NA|APP_0|RES_1|REC_0|VEN_0|CL_149|NAT_mex|2022-05-16"
      ],
      "attributes":[
        "BULK"
      ]
    },
    {
      "source":2528,
      "target":2529,
      "directed":false,
      "length":0.0110144,
      "support":0.0,
      "removed":false,
      "sequences":[
        "ID_CEC-19-0826|ST_1|CODE_09014|SX_M|RISK_NA|AGE_28|SES_NA|SCO_NA|CD4_3|DRUG_NA|MET_NA|APP_NA|RES_1|REC_0|VEN_NA|CL_748|NAT_NA|2019-11-15",
        "ID_CEC-21-5769|ST_1|CODE_09016|SX_M|RISK_3|AGE_46|SES_2|SCO_3|CD4_3|DRUG_1|MET_NA|APP_1|RES_1|REC_1|VEN_0|CL_748|NAT_mex|2021-12-02"
      ],
      "attributes":[
        "BULK"
      ]
    },
    {
      "source":2530,
      "target":2531,
      "directed":false,
      "length":0.0110346,
      "support":0.0,
      "removed":false,
      "sequences":[
        "ID_CEC-19-0831|ST_1|CODE_09012|SX_M|RISK_NA|AGE_27|SES_NA|SCO_NA|CD4_2|DRUG_NA|MET_NA|APP_NA|RES_1|REC_0|VEN_NA|CL_272|NAT_NA|2019-11-15",
        "ID_CEC-20-1020|ST_1|CODE_09015|SX_M|RISK_NA|AGE_28|SES_NA|SCO_NA|CD4_2|DRUG_NA|MET_NA|APP_NA|RES_1|REC_0|VEN_NA|CL_272|NAT_NA|2020-07-27"
      ],
      "attributes":[
        "BULK"
      ]
    },
    {
      "source":269,
      "target":270,
      "directed":false,
      "length":0.00814736,
      "support":0.0,
      "removed":false,
      "sequences":[
        "ID_CEC-19-0832|ST_1|CODE_09010|SX_M|RISK_NA|AGE_54|SES_NA|SCO_NA|CD4_2|DRUG_NA|MET_NA|APP_NA|RES_1|REC_0|VEN_NA|CL_172|NAT_NA|2019-11-15",
        "ID_CEC-20-1236|ST_1|CODE_09007|SX_M|RISK_3|AGE_22|SES_2|SCO_2|CD4_1|DRUG_1|MET_NA|APP_NA|RES_3|REC_0|VEN_0|CL_172|NAT_mex|2020-08-21"
      ],
      "attributes":[
        "BULK"
      ]
    },
    {
      "source":269,
      "target":257,
      "directed":false,
      "length":0.0110023,
      "support":0.0,
      "removed":false,
      "sequences":[
        "ID_CEC-19-0832|ST_1|CODE_09010|SX_M|RISK_NA|AGE_54|SES_NA|SCO_NA|CD4_2|DRUG_NA|MET_NA|APP_NA|RES_1|REC_0|VEN_NA|CL_172|NAT_NA|2019-11-15",
        "ID_CEC-21-3178|ST_1|CODE_07106|SX_M|RISK_3|AGE_19|SES_1|SCO_2|CD4_1|DRUG_NA|MET_NA|APP_NA|RES_1|REC_0|VEN_NA|CL_172|NAT_mex|2021-04-06"
      ],
      "attributes":[
        "BULK"
      ]
    },
    {
      "source":269,
      "target":260,
      "directed":false,
      "length":0.0124252,
      "support":0.0,
      "removed":false,
      "sequences":[
        "ID_CEC-19-0832|ST_1|CODE_09010|SX_M|RISK_NA|AGE_54|SES_NA|SCO_NA|CD4_2|DRUG_NA|MET_NA|APP_NA|RES_1|REC_0|VEN_NA|CL_172|NAT_NA|2019-11-15",
        "ID_CEC-22-6712|ST_1|CODE_09015|SX_M|RISK_3|AGE_26|SES_2|SCO_3|CD4_1|DRUG_1|MET_NA|APP_1|RES_3|REC_0|VEN_0|CL_172|NAT_NA|2022-03-07"
      ],
      "attributes":[
        "BULK"
      ]
    },
    {
      "source":269,
      "target":262,
      "directed":false,
      "length":0.0131532,
      "support":0.0,
      "removed":false,
      "sequences":[
        "ID_CEC-19-0832|ST_1|CODE_09010|SX_M|RISK_NA|AGE_54|SES_NA|SCO_NA|CD4_2|DRUG_NA|MET_NA|APP_NA|RES_1|REC_0|VEN_NA|CL_172|NAT_NA|2019-11-15",
        "ID_CEC-22-7357|ST_2|CODE_15058|SX_M|RISK_3|AGE_21|SES_2|SCO_2|CD4_3|DRUG_1|MET_NA|APP_0|RES_1|REC_0|VEN_0|CL_172|NAT_mex|2022-05-02"
      ],
      "attributes":[
        "BULK"
      ]
    },
    {
      "source":269,
      "target":263,
      "directed":false,
      "length":0.0138836,
      "support":0.0,
      "removed":false,
      "sequences":[
        "ID_CEC-19-0832|ST_1|CODE_09010|SX_M|RISK_NA|AGE_54|SES_NA|SCO_NA|CD4_2|DRUG_NA|MET_NA|APP_NA|RES_1|REC_0|VEN_NA|CL_172|NAT_NA|2019-11-15",
        "ID_CEC-22-8167|ST_1|CODE_09011|SX_M|RISK_3|AGE_18|SES_2|SCO_2|CD4_2|DRUG_1|MET_NA|APP_0|RES_1|REC_0|VEN_0|CL_172|NAT_mex|2022-07-04"
      ],
      "attributes":[
        "BULK"
      ]
    },
    {
      "source":269,
      "target":266,
      "directed":false,
      "length":0.0138745,
      "support":0.0,
      "removed":false,
      "sequences":[
        "ID_CEC-19-0832|ST_1|CODE_09010|SX_M|RISK_NA|AGE_54|SES_NA|SCO_NA|CD4_2|DRUG_NA|MET_NA|APP_NA|RES_1|REC_0|VEN_NA|CL_172|NAT_NA|2019-11-15",
        "ID_CEC-22-8932|ST_1|CODE_09007|SX_M|RISK_3|AGE_21|SES_2|SCO_2|CD4_2|DRUG_1|MET_NA|APP_1|RES_1|REC_0|VEN_1|CL_172|NAT_mex|2022-09-08"
      ],
      "attributes":[
        "BULK"
      ]
    },
    {
      "source":149,
      "target":150,
      "directed":false,
      "length":0.00282133,
      "support":0.0,
      "removed":false,
      "sequences":[
        "ID_CEC-19-0833|ST_1|CODE_09006|SX_M|RISK_NA|AGE_24|SES_NA|SCO_NA|CD4_2|DRUG_NA|MET_NA|APP_NA|RES_1|REC_0|VEN_NA|CL_62|NAT_NA|2019-11-15",
        "ID_CEC-19-0930|ST_1|CODE_09007|SX_M|RISK_NA|AGE_21|SES_NA|SCO_NA|CD4_2|DRUG_NA|MET_NA|APP_NA|RES_1|REC_1|VEN_NA|CL_62|NAT_NA|2019-11-27"
      ],
      "attributes":[
        "BULK"
      ]
    },
    {
      "source":149,
      "target":147,
      "directed":false,
      "length":0.00423695,
      "support":0.0,
      "removed":false,
      "sequences":[
        "ID_CEC-19-0833|ST_1|CODE_09006|SX_M|RISK_NA|AGE_24|SES_NA|SCO_NA|CD4_2|DRUG_NA|MET_NA|APP_NA|RES_1|REC_0|VEN_NA|CL_62|NAT_NA|2019-11-15",
        "ID_CEC-20-1307|ST_1|CODE_07106|SX_M|RISK_NA|AGE_29|SES_NA|SCO_NA|CD4_1|DRUG_NA|MET_NA|APP_NA|RES_1|REC_0|VEN_NA|CL_62|NAT_NA|2020-08-31"
      ],
      "attributes":[
        "BULK"
      ]
    },
    {
      "source":149,
      "target":148,
      "directed":false,
      "length":0.00388073,
      "support":0.0,
      "removed":false,
      "sequences":[
        "ID_CEC-19-0833|ST_1|CODE_09006|SX_M|RISK_NA|AGE_24|SES_NA|SCO_NA|CD4_2|DRUG_NA|MET_NA|APP_NA|RES_1|REC_0|VEN_NA|CL_62|NAT_NA|2019-11-15",
        "ID_CEC-20-2112|ST_1|CODE_09016|SX_M|RISK_3|AGE_38|SES_1|SCO_3|CD4_1|DRUG_0|MET_NA|APP_1|RES_1|REC_0|VEN_0|CL_62|NAT_mex|2020-11-25"
      ],
      "attributes":[
        "BULK"
      ]
    },
    {
      "source":149,
      "target":145,
      "directed":false,
      "length":0.00282334,
      "support":0.0,
      "removed":false,
      "sequences":[
        "ID_CEC-19-0833|ST_1|CODE_09006|SX_M|RISK_NA|AGE_24|SES_NA|SCO_NA|CD4_2|DRUG_NA|MET_NA|APP_NA|RES_1|REC_0|VEN_NA|CL_62|NAT_NA|2019-11-15",
        "ID_CEC-21-2316|ST_1|CODE_07106|SX_M|RISK_3|AGE_41|SES_2|SCO_3|CD4_1|DRUG_0|MET_NA|APP_0|RES_1|REC_0|VEN_0|CL_62|NAT_mex|2021-01-07"
      ],
      "attributes":[
        "BULK"
      ]
    },
    {
      "source":149,
      "target":146,
      "directed":false,
      "length":0.00993415,
      "support":0.0,
      "removed":false,
      "sequences":[
        "ID_CEC-19-0833|ST_1|CODE_09006|SX_M|RISK_NA|AGE_24|SES_NA|SCO_NA|CD4_2|DRUG_NA|MET_NA|APP_NA|RES_1|REC_0|VEN_NA|CL_62|NAT_NA|2019-11-15",
        "ID_CEC-21-2448|ST_1|CODE_09003|SX_M|RISK_3|AGE_26|SES_2|SCO_2|CD4_2|DRUG_1|MET_0|APP_1|RES_1|REC_0|VEN_1|CL_62|NAT_mex|2021-01-21"
      ],
      "attributes":[
        "BULK"
      ]
    },
    {
      "source":149,
      "target":132,
      "directed":false,
      "length":0.00672162,
      "support":0.0,
      "removed":false,
      "sequences":[
        "ID_CEC-19-0833|ST_1|CODE_09006|SX_M|RISK_NA|AGE_24|SES_NA|SCO_NA|CD4_2|DRUG_NA|MET_NA|APP_NA|RES_1|REC_0|VEN_NA|CL_62|NAT_NA|2019-11-15",
        "ID_CEC-21-3066|ST_1|CODE_07106|SX_M|RISK_3|AGE_39|SES_1|SCO_2|CD4_2|DRUG_1|MET_NA|APP_1|RES_1|REC_1|VEN_0|CL_62|NAT_mex|2021-03-24"
      ],
      "attributes":[
        "BULK"
      ]
    },
    {
      "source":149,
      "target":133,
      "directed":false,
      "length":0.0120805,
      "support":0.0,
      "removed":false,
      "sequences":[
        "ID_CEC-19-0833|ST_1|CODE_09006|SX_M|RISK_NA|AGE_24|SES_NA|SCO_NA|CD4_2|DRUG_NA|MET_NA|APP_NA|RES_1|REC_0|VEN_NA|CL_62|NAT_NA|2019-11-15",
        "ID_CEC-21-3608|ST_1|CODE_09007|SX_M|RISK_3|AGE_26|SES_2|SCO_2|CD4_1|DRUG_1|MET_NA|APP_1|RES_4|REC_0|VEN_NA|CL_62|NAT_mex|2021-05-11"
      ],
      "attributes":[
        "BULK"
      ]
    },
    {
      "source":149,
      "target":134,
      "directed":false,
      "length":0.00352825,
      "support":0.0,
      "removed":false,
      "sequences":[
        "ID_CEC-19-0833|ST_1|CODE_09006|SX_M|RISK_NA|AGE_24|SES_NA|SCO_NA|CD4_2|DRUG_NA|MET_NA|APP_NA|RES_1|REC_0|VEN_NA|CL_62|NAT_NA|2019-11-15",
        "ID_CEC-21-3663|ST_1|CODE_07106|SX_M|RISK_3|AGE_20|SES_2|SCO_2|CD4_2|DRUG_1|MET_NA|APP_0|RES_1|REC_0|VEN_1|CL_62|NAT_mex|2021-05-18"
      ],
      "attributes":[
        "BULK"
      ]
    },
    {
      "source":149,
      "target":135,
      "directed":false,
      "length":0.00423692,
      "support":0.0,
      "removed":false,
      "sequences":[
        "ID_CEC-19-0833|ST_1|CODE_09006|SX_M|RISK_NA|AGE_24|SES_NA|SCO_NA|CD4_2|DRUG_NA|MET_NA|APP_NA|RES_1|REC_0|VEN_NA|CL_62|NAT_NA|2019-11-15",
        "ID_CEC-21-3693|ST_1|CODE_09008|SX_M|RISK_3|AGE_28|SES_2|SCO_3|CD4_3|DRUG_0|MET_NA|APP_0|RES_1|REC_0|VEN_0|CL_62|NAT_mex|2021-05-19"
      ],
      "attributes":[
        "BULK"
      ]
    },
    {
      "source":149,
      "target":136,
      "directed":false,
      "length":0.00423719,
      "support":0.0,
      "removed":false,
      "sequences":[
        "ID_CEC-19-0833|ST_1|CODE_09006|SX_M|RISK_NA|AGE_24|SES_NA|SCO_NA|CD4_2|DRUG_NA|MET_NA|APP_NA|RES_1|REC_0|VEN_NA|CL_62|NAT_NA|2019-11-15",
        "ID_CEC-21-3794|ST_1|CODE_07106|SX_M|RISK_3|AGE_35|SES_1|SCO_2|CD4_2|DRUG_1|MET_NA|APP_1|RES_1|REC_1|VEN_1|CL_62|NAT_mex|2021-05-26"
      ],
      "attributes":[
        "BULK"
      ]
    },
    {
      "source":149,
      "target":137,
      "directed":false,
      "length":0.00672232,
      "support":0.0,
      "removed":false,
      "sequences":[
        "ID_CEC-19-0833|ST_1|CODE_09006|SX_M|RISK_NA|AGE_24|SES_NA|SCO_NA|CD4_2|DRUG_NA|MET_NA|APP_NA|RES_1|REC_0|VEN_NA|CL_62|NAT_NA|2019-11-15",
        "ID_CEC-21-3828|ST_1|CODE_09015|SX_M|RISK_3|AGE_31|SES_2|SCO_3|CD4_1|DRUG_NA|MET_NA|APP_1|RES_1|REC_0|VEN_1|CL_62|NAT_mex|2021-06-01"
      ],
      "attributes":[
        "BULK"
      ]
    },
    {
      "source":149,
      "target":138,
      "directed":false,
      "length":0.00672232,
      "support":0.0,
      "removed":false,
      "sequences":[
        "ID_CEC-19-0833|ST_1|CODE_09006|SX_M|RISK_NA|AGE_24|SES_NA|SCO_NA|CD4_2|DRUG_NA|MET_NA|APP_NA|RES_1|REC_0|VEN_NA|CL_62|NAT_NA|2019-11-15",
        "ID_CEC-21-3838|ST_2|CODE_15025|SX_M|RISK_3|AGE_22|SES_2|SCO_2|CD4_2|DRUG_1|MET_NA|APP_1|RES_1|REC_0|VEN_1|CL_62|NAT_mex|2021-06-01"
      ],
      "attributes":[
        "BULK"
      ]
    },
    {
      "source":149,
      "target":139,
      "directed":false,
      "length":0.00459175,
      "support":0.0,
      "removed":false,
      "sequences":[
        "ID_CEC-19-0833|ST_1|CODE_09006|SX_M|RISK_NA|AGE_24|SES_NA|SCO_NA|CD4_2|DRUG_NA|MET_NA|APP_NA|RES_1|REC_0|VEN_NA|CL_62|NAT_NA|2019-11-15",
        "ID_CEC-21-4534|ST_1|CODE_09015|SX_M|RISK_3|AGE_24|SES_2|SCO_3|CD4_2|DRUG_1|MET_NA|APP_1|RES_1|REC_0|VEN_1|CL_62|NAT_mex|2021-08-11"
      ],
      "attributes":[
        "BULK"
      ]
    },
    {
      "source":149,
      "target":140,
      "directed":false,
      "length":0.00850927,
      "support":0.0,
      "removed":false,
      "sequences":[
        "ID_CEC-19-0833|ST_1|CODE_09006|SX_M|RISK_NA|AGE_24|SES_NA|SCO_NA|CD4_2|DRUG_NA|MET_NA|APP_NA|RES_1|REC_0|VEN_NA|CL_62|NAT_NA|2019-11-15",
        "ID_CEC-21-5502|ST_1|CODE_09007|SX_M|RISK_3|AGE_22|SES_2|SCO_2|CD4_2|DRUG_1|MET_NA|APP_1|RES_1|REC_1|VEN_1|CL_62|NAT_mex|2021-11-09"
      ],
      "attributes":[
        "BULK"
      ]
    },
    {
      "source":149,
      "target":141,
      "directed":false,
      "length":0.00778757,
      "support":0.0,
      "removed":false,
      "sequences":[
        "ID_CEC-19-0833|ST_1|CODE_09006|SX_M|RISK_NA|AGE_24|SES_NA|SCO_NA|CD4_2|DRUG_NA|MET_NA|APP_NA|RES_1|REC_0|VEN_NA|CL_62|NAT_NA|2019-11-15",
        "ID_CEC-22-6059|ST_1|CODE_09012|SX_M|RISK_3|AGE_26|SES_2|SCO_2|CD4_1|DRUG_1|MET_NA|APP_1|RES_1|REC_0|VEN_1|CL_62|NAT_mex|2022-01-10"
      ],
      "attributes":[
        "BULK"
      ]
    },
    {
      "source":149,
      "target":142,
      "directed":false,
      "length":0.00636554,
      "support":0.0,
      "removed":false,
      "sequences":[
        "ID_CEC-19-0833|ST_1|CODE_09006|SX_M|RISK_NA|AGE_24|SES_NA|SCO_NA|CD4_2|DRUG_NA|MET_NA|APP_NA|RES_1|REC_0|VEN_NA|CL_62|NAT_NA|2019-11-15",
        "ID_CEC-22-6585|ST_2|CODE_15058|SX_M|RISK_3|AGE_35|SES_1|SCO_3|CD4_1|DRUG_1|MET_NA|APP_NA|RES_1|REC_0|VEN_0|CL_62|NAT_mex|2022-02-24"
      ],
      "attributes":[
        "BULK"
      ]
    },
    {
      "source":149,
      "target":143,
      "directed":false,
      "length":0.0049469,
      "support":0.0,
      "removed":false,
      "sequences":[
        "ID_CEC-19-0833|ST_1|CODE_09006|SX_M|RISK_NA|AGE_24|SES_NA|SCO_NA|CD4_2|DRUG_NA|MET_NA|APP_NA|RES_1|REC_0|VEN_NA|CL_62|NAT_NA|2019-11-15",
        "ID_CEC-22-6719|ST_1|CODE_09015|SX_M|RISK_3|AGE_29|SES_1|SCO_2|CD4_1|DRUG_0|MET_NA|APP_1|RES_1|REC_0|VEN_0|CL_62|NAT_mex|2022-03-07"
      ],
      "attributes":[
        "BULK"
      ]
    },
    {
      "source":149,
      "target":144,
      "directed":false,
      "length":0.00778966,
      "support":0.0,
      "removed":false,
      "sequences":[
        "ID_CEC-19-0833|ST_1|CODE_09006|SX_M|RISK_NA|AGE_24|SES_NA|SCO_NA|CD4_2|DRUG_NA|MET_NA|APP_NA|RES_1|REC_0|VEN_NA|CL_62|NAT_NA|2019-11-15",
        "ID_CEC-22-9694|ST_1|CODE_09005|SX_M|RISK_3|AGE_26|SES_2|SCO_3|CD4_2|DRUG_1|MET_NA|APP_1|RES_1|REC_0|VEN_1|CL_62|NAT_mex|2022-11-28"
      ],
      "attributes":[
        "BULK"
      ]
    },
    {
      "source":1001,
      "target":1002,
      "directed":false,
      "length":0.00636445,
      "support":0.0,
      "removed":false,
      "sequences":[
        "ID_CEC-19-0834|ST_2|CODE_15057|SX_M|RISK_NA|AGE_30|SES_NA|SCO_NA|CD4_2|DRUG_NA|MET_NA|APP_NA|RES_1|REC_1|VEN_NA|CL_166|NAT_NA|2019-11-15",
        "ID_CEC-20-1520|ST_2|CODE_15057|SX_M|RISK_3|AGE_30|SES_1|SCO_3|CD4_1|DRUG_0|MET_NA|APP_0|RES_1|REC_0|VEN_0|CL_166|NAT_mex|2020-09-23"
      ],
      "attributes":[
        "BULK"
      ]
    },
    {
      "source":1001,
      "target":997,
      "directed":false,
      "length":0.00922104,
      "support":0.0,
      "removed":false,
      "sequences":[
        "ID_CEC-19-0834|ST_2|CODE_15057|SX_M|RISK_NA|AGE_30|SES_NA|SCO_NA|CD4_2|DRUG_NA|MET_NA|APP_NA|RES_1|REC_1|VEN_NA|CL_166|NAT_NA|2019-11-15",
        "ID_CEC-20-1607|ST_1|CODE_09012|SX_M|RISK_3|AGE_24|SES_2|SCO_2|CD4_2|DRUG_1|MET_NA|APP_0|RES_1|REC_0|VEN_0|CL_166|NAT_mex|2020-10-05"
      ],
      "attributes":[
        "BULK"
      ]
    },
    {
      "source":1001,
      "target":999,
      "directed":false,
      "length":0.0102767,
      "support":0.0,
      "removed":false,
      "sequences":[
        "ID_CEC-19-0834|ST_2|CODE_15057|SX_M|RISK_NA|AGE_30|SES_NA|SCO_NA|CD4_2|DRUG_NA|MET_NA|APP_NA|RES_1|REC_1|VEN_NA|CL_166|NAT_NA|2019-11-15",
        "ID_CEC-21-4438|ST_1|CODE_09014|SX_M|RISK_3|AGE_41|SES_2|SCO_2|CD4_1|DRUG_0|MET_NA|APP_0|RES_1|REC_0|VEN_0|CL_166|NAT_mex|2021-08-03"
      ],
      "attributes":[
        "BULK"
      ]
    },
    {
      "source":1001,
      "target":1000,
      "directed":false,
      "length":0.00993259,
      "support":0.0,
      "removed":false,
      "sequences":[
        "ID_CEC-19-0834|ST_2|CODE_15057|SX_M|RISK_NA|AGE_30|SES_NA|SCO_NA|CD4_2|DRUG_NA|MET_NA|APP_NA|RES_1|REC_1|VEN_NA|CL_166|NAT_NA|2019-11-15",
        "ID_CEC-22-9843|ST_1|CODE_09016|SX_M|RISK_3|AGE_35|SES_1|SCO_3|CD4_3|DRUG_1|MET_NA|APP_1|RES_1|REC_0|VEN_0|CL_166|NAT_mex|2022-12-12"
      ],
      "attributes":[
        "BULK"
      ]
    },
    {
      "source":2532,
      "target":2533,
      "directed":false,
      "length":0.00992646,
      "support":0.0,
      "removed":false,
      "sequences":[
        "ID_CEC-19-0838|ST_1|CODE_07106|SX_M|RISK_NA|AGE_38|SES_NA|SCO_NA|CD4_1|DRUG_NA|MET_NA|APP_NA|RES_1|REC_0|VEN_NA|CL_551|NAT_NA|2019-11-15",
        "ID_CEC-22-8234|ST_1|CODE_09015|SX_M|RISK_NA|AGE_63|SES_NA|SCO_NA|CD4_1|DRUG_NA|MET_NA|APP_NA|RES_1|REC_0|VEN_NA|CL_551|NAT_NA|2022-07-07"
      ],
      "attributes":[
        "BULK"
      ]
    },
    {
      "source":1951,
      "target":1952,
      "directed":false,
      "length":0.00778463,
      "support":0.0,
      "removed":false,
      "sequences":[
        "ID_CEC-19-0854|ST_1|CODE_07106|SX_FT|RISK_NA|AGE_30|SES_NA|SCO_NA|CD4_3|DRUG_NA|MET_NA|APP_NA|RES_1|REC_0|VEN_NA|CL_466|NAT_NA|2019-11-20",
        "ID_CEC-21-4236|ST_1|CODE_09014|SX_FT|RISK_4|AGE_28|SES_2|SCO_2|CD4_2|DRUG_1|MET_NA|APP_NA|RES_1|REC_0|VEN_NA|CL_466|NAT_mex|2021-07-08"
      ],
      "attributes":[
        "BULK"
      ]
    },
    {
      "source":1951,
      "target":1953,
      "directed":false,
      "length":0.00317508,
      "support":0.0,
      "removed":false,
      "sequences":[
        "ID_CEC-19-0854|ST_1|CODE_07106|SX_FT|RISK_NA|AGE_30|SES_NA|SCO_NA|CD4_3|DRUG_NA|MET_NA|APP_NA|RES_1|REC_0|VEN_NA|CL_466|NAT_NA|2019-11-20",
        "ID_CEC-22-7610|ST_1|CODE_09006|SX_M|RISK_3|AGE_44|SES_1|SCO_2|CD4_1|DRUG_1|MET_NA|APP_NA|RES_1|REC_0|VEN_NA|CL_466|NAT_mex|2022-05-19"
      ],
      "attributes":[
        "BULK"
      ]
    },
    {
      "source":2535,
      "target":2534,
      "directed":false,
      "length":0.00957434,
      "support":0.0,
      "removed":false,
      "sequences":[
        "ID_CEC-19-0855|ST_1|CODE_09010|SX_M|RISK_NA|AGE_30|SES_NA|SCO_NA|CD4_2|DRUG_NA|MET_NA|APP_NA|RES_1|REC_1|VEN_NA|CL_NA|NAT_NA|2019-11-20",
        "ID_CEC-21-4769|ST_1|CODE_09003|SX_M|RISK_3|AGE_38|SES_2|SCO_3|CD4_1|DRUG_0|MET_NA|APP_1|RES_1|REC_0|VEN_0|CL_NA|NAT_mex|2021-09-03"
      ],
      "attributes":[
        "BULK"
      ]
    },
    {
      "source":153,
      "target":154,
      "directed":false,
      "length":0.00672149,
      "support":0.0,
      "removed":false,
      "sequences":[
        "ID_CEC-19-0856|ST_1|CODE_09013|SX_M|RISK_NA|AGE_23|SES_NA|SCO_NA|CD4_2|DRUG_NA|MET_NA|APP_NA|RES_2|REC_1|VEN_NA|CL_19|NAT_NA|2019-11-20",
        "ID_CEC-20-0898|ST_1|CODE_09003|SX_M|RISK_3|AGE_29|SES_2|SCO_3|CD4_1|DRUG_1|MET_NA|APP_1|RES_2|REC_0|VEN_0|CL_19|NAT_mex|2020-07-10"
      ],
      "attributes":[
        "BULK"
      ]
    },
    {
      "source":153,
      "target":155,
      "directed":false,
      "length":0.0127978,
      "support":0.0,
      "removed":false,
      "sequences":[
        "ID_CEC-19-0856|ST_1|CODE_09013|SX_M|RISK_NA|AGE_23|SES_NA|SCO_NA|CD4_2|DRUG_NA|MET_NA|APP_NA|RES_2|REC_1|VEN_NA|CL_19|NAT_NA|2019-11-20",
        "ID_CEC-20-1430|ST_1|CODE_09015|SX_M|RISK_3|AGE_41|SES_2|SCO_2|CD4_1|DRUG_1|MET_1|APP_1|RES_2|REC_0|VEN_0|CL_19|NAT_mex|2020-09-14"
      ],
      "attributes":[
        "BULK"
      ]
    },
    {
      "source":153,
      "target":156,
      "directed":false,
      "length":0.00636541,
      "support":0.0,
      "removed":false,
      "sequences":[
        "ID_CEC-19-0856|ST_1|CODE_09013|SX_M|RISK_NA|AGE_23|SES_NA|SCO_NA|CD4_2|DRUG_NA|MET_NA|APP_NA|RES_2|REC_1|VEN_NA|CL_19|NAT_NA|2019-11-20",
        "ID_CEC-20-1714|ST_1|CODE_09003|SX_M|RISK_3|AGE_28|SES_1|SCO_3|CD4_1|DRUG_0|MET_NA|APP_1|RES_2|REC_0|VEN_0|CL_19|NAT_mex|2020-10-15"
      ],
      "attributes":[
        "BULK"
      ]
    },
    {
      "source":153,
      "target":157,
      "directed":false,
      "length":0.00423842,
      "support":0.0,
      "removed":false,
      "sequences":[
        "ID_CEC-19-0856|ST_1|CODE_09013|SX_M|RISK_NA|AGE_23|SES_NA|SCO_NA|CD4_2|DRUG_NA|MET_NA|APP_NA|RES_2|REC_1|VEN_NA|CL_19|NAT_NA|2019-11-20",
        "ID_CEC-20-1786|ST_1|CODE_09007|SX_M|RISK_3|AGE_29|SES_2|SCO_NA|CD4_1|DRUG_0|MET_NA|APP_0|RES_2|REC_0|VEN_0|CL_19|NAT_mex|2020-10-21"
      ],
      "attributes":[
        "BULK"
      ]
    },
    {
      "source":153,
      "target":159,
      "directed":false,
      "length":0.0074397,
      "support":0.0,
      "removed":false,
      "sequences":[
        "ID_CEC-19-0856|ST_1|CODE_09013|SX_M|RISK_NA|AGE_23|SES_NA|SCO_NA|CD4_2|DRUG_NA|MET_NA|APP_NA|RES_2|REC_1|VEN_NA|CL_19|NAT_NA|2019-11-20",
        "ID_CEC-21-3823|ST_1|CODE_09003|SX_M|RISK_3|AGE_27|SES_2|SCO_2|CD4_3|DRUG_1|MET_NA|APP_1|RES_2|REC_0|VEN_1|CL_19|NAT_mex|2021-05-31"
      ],
      "attributes":[
        "BULK"
      ]
    },
    {
      "source":153,
      "target":161,
      "directed":false,
      "length":0.0067182,
      "support":0.0,
      "removed":false,
      "sequences":[
        "ID_CEC-19-0856|ST_1|CODE_09013|SX_M|RISK_NA|AGE_23|SES_NA|SCO_NA|CD4_2|DRUG_NA|MET_NA|APP_NA|RES_2|REC_1|VEN_NA|CL_19|NAT_NA|2019-11-20",
        "ID_CEC-21-4987|ST_1|CODE_09003|SX_M|RISK_3|AGE_26|SES_2|SCO_2|CD4_3|DRUG_1|MET_NA|APP_1|RES_2|REC_0|VEN_0|CL_19|NAT_mex|2021-09-27"
      ],
      "attributes":[
        "BULK"
      ]
    },
    {
      "source":153,
      "target":164,
      "directed":false,
      "length":0.0120801,
      "support":0.0,
      "removed":false,
      "sequences":[
        "ID_CEC-19-0856|ST_1|CODE_09013|SX_M|RISK_NA|AGE_23|SES_NA|SCO_NA|CD4_2|DRUG_NA|MET_NA|APP_NA|RES_2|REC_1|VEN_NA|CL_19|NAT_NA|2019-11-20",
        "ID_CEC-21-5370|ST_1|CODE_09003|SX_M|RISK_3|AGE_26|SES_2|SCO_2|CD4_1|DRUG_1|MET_NA|APP_1|RES_2|REC_0|VEN_0|CL_19|NAT_mex|2021-10-27"
      ],
      "attributes":[
        "BULK"
      ]
    },
    {
      "source":153,
      "target":165,
      "directed":false,
      "length":0.0131612,
      "support":0.0,
      "removed":false,
      "sequences":[
        "ID_CEC-19-0856|ST_1|CODE_09013|SX_M|RISK_NA|AGE_23|SES_NA|SCO_NA|CD4_2|DRUG_NA|MET_NA|APP_NA|RES_2|REC_1|VEN_NA|CL_19|NAT_NA|2019-11-20",
        "ID_CEC-22-6404|ST_1|CODE_09003|SX_M|RISK_3|AGE_25|SES_2|SCO_2|CD4_2|DRUG_1|MET_NA|APP_1|RES_2|REC_0|VEN_1|CL_19|NAT_mex|2022-02-09"
      ],
      "attributes":[
        "BULK"
      ]
    },
    {
      "source":153,
      "target":166,
      "directed":false,
      "length":0.0113556,
      "support":0.0,
      "removed":false,
      "sequences":[
        "ID_CEC-19-0856|ST_1|CODE_09013|SX_M|RISK_NA|AGE_23|SES_NA|SCO_NA|CD4_2|DRUG_NA|MET_NA|APP_NA|RES_2|REC_1|VEN_NA|CL_19|NAT_NA|2019-11-20",
        "ID_CEC-22-6620|ST_1|CODE_09008|SX_M|RISK_3|AGE_29|SES_2|SCO_3|CD4_1|DRUG_0|MET_NA|APP_1|RES_2|REC_0|VEN_0|CL_19|NAT_mex|2022-02-28"
      ],
      "attributes":[
        "BULK"
      ]
    },
    {
      "source":153,
      "target":167,
      "directed":false,
      "length":0.0124314,
      "support":0.0,
      "removed":false,
      "sequences":[
        "ID_CEC-19-0856|ST_1|CODE_09013|SX_M|RISK_NA|AGE_23|SES_NA|SCO_NA|CD4_2|DRUG_NA|MET_NA|APP_NA|RES_2|REC_1|VEN_NA|CL_19|NAT_NA|2019-11-20",
        "ID_CEC-22-6921|ST_1|CODE_09010|SX_M|RISK_3|AGE_30|SES_1|SCO_2|CD4_1|DRUG_0|MET_NA|APP_1|RES_2|REC_0|VEN_1|CL_19|NAT_mex|2022-03-24"
      ],
      "attributes":[
        "BULK"
      ]
    },
    {
      "source":153,
      "target":168,
      "directed":false,
      "length":0.00814391,
      "support":0.0,
      "removed":false,
      "sequences":[
        "ID_CEC-19-0856|ST_1|CODE_09013|SX_M|RISK_NA|AGE_23|SES_NA|SCO_NA|CD4_2|DRUG_NA|MET_NA|APP_NA|RES_2|REC_1|VEN_NA|CL_19|NAT_NA|2019-11-20",
        "ID_CEC-22-7100|ST_1|CODE_09003|SX_M|RISK_3|AGE_34|SES_1|SCO_3|CD4_2|DRUG_1|MET_NA|APP_1|RES_2|REC_0|VEN_1|CL_19|NAT_mex|2022-04-07"
      ],
      "attributes":[
        "BULK"
      ]
    },
    {
      "source":153,
      "target":169,
      "directed":false,
      "length":0.00779889,
      "support":0.0,
      "removed":false,
      "sequences":[
        "ID_CEC-19-0856|ST_1|CODE_09013|SX_M|RISK_NA|AGE_23|SES_NA|SCO_NA|CD4_2|DRUG_NA|MET_NA|APP_NA|RES_2|REC_1|VEN_NA|CL_19|NAT_NA|2019-11-20",
        "ID_CEC-22-8195|ST_1|CODE_09003|SX_M|RISK_3|AGE_30|SES_1|SCO_2|CD4_2|DRUG_1|MET_NA|APP_0|RES_2|REC_0|VEN_0|CL_19|NAT_mex|2022-07-05"
      ],
      "attributes":[
        "BULK"
      ]
    },
    {
      "source":1142,
      "target":1140,
      "directed":false,
      "length":0.0117235,
      "support":0.0,
      "removed":false,
      "sequences":[
        "ID_CEC-19-0858|ST_1|CODE_09002|SX_M|RISK_NA|AGE_25|SES_NA|SCO_NA|CD4_2|DRUG_NA|MET_NA|APP_NA|RES_1|REC_0|VEN_NA|CL_61|NAT_NA|2019-11-20",
        "ID_CEC-21-3636|ST_2|CODE_15100|SX_M|RISK_3|AGE_29|SES_2|SCO_3|CD4_2|DRUG_1|MET_NA|APP_1|RES_1|REC_0|VEN_1|CL_61|NAT_mex|2021-05-13"
      ],
      "attributes":[
        "BULK"
      ]
    },
    {
      "source":1142,
      "target":1141,
      "directed":false,
      "length":0.011362,
      "support":0.0,
      "removed":false,
      "sequences":[
        "ID_CEC-19-0858|ST_1|CODE_09002|SX_M|RISK_NA|AGE_25|SES_NA|SCO_NA|CD4_2|DRUG_NA|MET_NA|APP_NA|RES_1|REC_0|VEN_NA|CL_61|NAT_NA|2019-11-20",
        "ID_CEC-21-4428|ST_2|CODE_15121|SX_M|RISK_3|AGE_30|SES_2|SCO_3|CD4_2|DRUG_1|MET_NA|APP_1|RES_1|REC_0|VEN_0|CL_61|NAT_mex|2021-08-02"
      ],
      "attributes":[
        "BULK"
      ]
    },
    {
      "source":570,
      "target":571,
      "directed":false,
      "length":0.011603,
      "support":0.0,
      "removed":false,
      "sequences":[
        "ID_CEC-19-0860|ST_1|CODE_09005|SX_M|RISK_NA|AGE_25|SES_NA|SCO_NA|CD4_3|DRUG_NA|MET_NA|APP_NA|RES_1|REC_0|VEN_NA|CL_57|NAT_NA|2019-11-20",
        "ID_CEC-20-1694|ST_1|CODE_09016|SX_M|RISK_3|AGE_32|SES_2|SCO_2|CD4_1|DRUG_0|MET_NA|APP_0|RES_2|REC_0|VEN_0|CL_57|NAT_mex|2020-10-13"
      ],
      "attributes":[
        "BULK"
      ]
    },
    {
      "source":570,
      "target":572,
      "directed":false,
      "length":0.006721,
      "support":0.0,
      "removed":false,
      "sequences":[
        "ID_CEC-19-0860|ST_1|CODE_09005|SX_M|RISK_NA|AGE_25|SES_NA|SCO_NA|CD4_3|DRUG_NA|MET_NA|APP_NA|RES_1|REC_0|VEN_NA|CL_57|NAT_NA|2019-11-20",
        "ID_CEC-21-2457|ST_1|CODE_09005|SX_M|RISK_3|AGE_21|SES_2|SCO_2|CD4_2|DRUG_0|MET_NA|APP_1|RES_1|REC_0|VEN_1|CL_57|NAT_mex|2021-01-22"
      ],
      "attributes":[
        "BULK"
      ]
    },
    {
      "source":570,
      "target":573,
      "directed":false,
      "length":0.00388058,
      "support":0.0,
      "removed":false,
      "sequences":[
        "ID_CEC-19-0860|ST_1|CODE_09005|SX_M|RISK_NA|AGE_25|SES_NA|SCO_NA|CD4_3|DRUG_NA|MET_NA|APP_NA|RES_1|REC_0|VEN_NA|CL_57|NAT_NA|2019-11-20",
        "ID_CEC-21-5827|ST_1|CODE_09005|SX_M|RISK_3|AGE_26|SES_1|SCO_3|CD4_2|DRUG_0|MET_NA|APP_1|RES_1|REC_0|VEN_1|CL_57|NAT_mex|2021-12-06"
      ],
      "attributes":[
        "BULK"
      ]
    },
    {
      "source":570,
      "target":574,
      "directed":false,
      "length":0.011996,
      "support":0.0,
      "removed":false,
      "sequences":[
        "ID_CEC-19-0860|ST_1|CODE_09005|SX_M|RISK_NA|AGE_25|SES_NA|SCO_NA|CD4_3|DRUG_NA|MET_NA|APP_NA|RES_1|REC_0|VEN_NA|CL_57|NAT_NA|2019-11-20",
        "ID_CEC-22-6243|ST_1|CODE_09002|SX_M|RISK_3|AGE_31|SES_1|SCO_2|CD4_2|DRUG_1|MET_NA|APP_1|RES_1|REC_0|VEN_1|CL_57|NAT_mex|2022-01-25"
      ],
      "attributes":[
        "BULK"
      ]
    },
    {
      "source":570,
      "target":575,
      "directed":false,
      "length":0.00815653,
      "support":0.0,
      "removed":false,
      "sequences":[
        "ID_CEC-19-0860|ST_1|CODE_09005|SX_M|RISK_NA|AGE_25|SES_NA|SCO_NA|CD4_3|DRUG_NA|MET_NA|APP_NA|RES_1|REC_0|VEN_NA|CL_57|NAT_NA|2019-11-20",
        "ID_CEC-22-7732|ST_1|CODE_09005|SX_M|RISK_3|AGE_29|SES_2|SCO_3|CD4_2|DRUG_1|MET_NA|APP_1|RES_1|REC_0|VEN_1|CL_57|NAT_mex|2022-05-30"
      ],
      "attributes":[
        "BULK"
      ]
    },
    {
      "source":570,
      "target":576,
      "directed":false,
      "length":0.00600976,
      "support":0.0,
      "removed":false,
      "sequences":[
        "ID_CEC-19-0860|ST_1|CODE_09005|SX_M|RISK_NA|AGE_25|SES_NA|SCO_NA|CD4_3|DRUG_NA|MET_NA|APP_NA|RES_1|REC_0|VEN_NA|CL_57|NAT_NA|2019-11-20",
        "ID_CEC-22-8103|ST_1|CODE_09002|SX_M|RISK_3|AGE_23|SES_2|SCO_2|CD4_2|DRUG_0|MET_NA|APP_1|RES_1|REC_0|VEN_0|CL_57|NAT_mex|2022-06-28"
      ],
      "attributes":[
        "BULK"
      ]
    },
    {
      "source":570,
      "target":577,
      "directed":false,
      "length":0.0127151,
      "support":0.0,
      "removed":false,
      "sequences":[
        "ID_CEC-19-0860|ST_1|CODE_09005|SX_M|RISK_NA|AGE_25|SES_NA|SCO_NA|CD4_3|DRUG_NA|MET_NA|APP_NA|RES_1|REC_0|VEN_NA|CL_57|NAT_NA|2019-11-20",
        "ID_CEC-22-8858|ST_2|CODE_15057|SX_M|RISK_3|AGE_23|SES_2|SCO_2|CD4_1|DRUG_0|MET_NA|APP_1|RES_1|REC_0|VEN_0|CL_57|NAT_mex|2022-09-02"
      ],
      "attributes":[
        "BULK"
      ]
    },
    {
      "source":1086,
      "target":1087,
      "directed":false,
      "length":0.00247354,
      "support":0.0,
      "removed":false,
      "sequences":[
        "ID_CEC-19-0863|ST_1|CODE_07106|SX_M|RISK_NA|AGE_35|SES_NA|SCO_NA|CD4_2|DRUG_NA|MET_NA|APP_NA|RES_1|REC_0|VEN_NA|CL_162|NAT_NA|2019-11-20",
        "ID_CEC-19-0896|ST_1|CODE_09007|SX_M|RISK_NA|AGE_44|SES_NA|SCO_NA|CD4_2|DRUG_NA|MET_NA|APP_NA|RES_1|REC_0|VEN_NA|CL_162|NAT_NA|2019-11-26"
      ],
      "attributes":[
        "BULK"
      ]
    },
    {
      "source":1954,
      "target":1955,
      "directed":false,
      "length":0.00459329,
      "support":0.0,
      "removed":false,
      "sequences":[
        "ID_CEC-19-0870|ST_2|CODE_15104|SX_M|RISK_NA|AGE_25|SES_NA|SCO_NA|CD4_2|DRUG_NA|MET_NA|APP_NA|RES_1|REC_0|VEN_NA|CL_92|NAT_NA|2019-11-21",
        "ID_CEC-19-0880|ST_1|CODE_09015|SX_M|RISK_NA|AGE_26|SES_NA|SCO_NA|CD4_3|DRUG_NA|MET_NA|APP_NA|RES_1|REC_0|VEN_NA|CL_92|NAT_NA|2019-11-22"
      ],
      "attributes":[
        "BULK"
      ]
    },
    {
      "source":1954,
      "target":1956,
      "directed":false,
      "length":0.0131592,
      "support":0.0,
      "removed":false,
      "sequences":[
        "ID_CEC-19-0870|ST_2|CODE_15104|SX_M|RISK_NA|AGE_25|SES_NA|SCO_NA|CD4_2|DRUG_NA|MET_NA|APP_NA|RES_1|REC_0|VEN_NA|CL_92|NAT_NA|2019-11-21",
        "ID_CEC-21-5760|ST_1|CODE_09015|SX_M|RISK_3|AGE_42|SES_1|SCO_3|CD4_1|DRUG_0|MET_NA|APP_0|RES_1|REC_0|VEN_0|CL_92|NAT_mex|2021-12-01"
      ],
      "attributes":[
        "BULK"
      ]
    },
    {
      "source":623,
      "target":629,
      "directed":false,
      "length":0.0138778,
      "support":0.0,
      "removed":false,
      "sequences":[
        "ID_CEC-19-0871|ST_2|CODE_15037|SX_M|RISK_NA|AGE_24|SES_NA|SCO_NA|CD4_1|DRUG_NA|MET_NA|APP_NA|RES_1|REC_0|VEN_NA|CL_389|NAT_NA|2019-11-21",
        "ID_CEC-22-7147|ST_2|CODE_15020|SX_M|RISK_3|AGE_20|SES_2|SCO_2|CD4_1|DRUG_1|MET_NA|APP_1|RES_1|REC_0|VEN_0|CL_389|NAT_mex|2022-04-12"
      ],
      "attributes":[
        "BULK"
      ]
    },
    {
      "source":604,
      "target":596,
      "directed":false,
      "length":0.0135274,
      "support":0.0,
      "removed":false,
      "sequences":[
        "ID_CEC-19-0872|ST_2|CODE_15058|SX_M|RISK_NA|AGE_22|SES_NA|SCO_NA|CD4_3|DRUG_NA|MET_NA|APP_NA|RES_6|REC_1|VEN_NA|CL_277|NAT_NA|2019-11-21",
        "ID_CEC-21-2880|ST_2|CODE_15002|SX_M|RISK_3|AGE_27|SES_2|SCO_3|CD4_1|DRUG_1|MET_NA|APP_0|RES_6|REC_0|VEN_0|CL_277|NAT_mex|2021-03-08"
      ],
      "attributes":[
        "BULK"
      ]
    },
    {
      "source":640,
      "target":632,
      "directed":false,
      "length":0.010287,
      "support":0.0,
      "removed":false,
      "sequences":[
        "ID_CEC-19-0879|ST_1|CODE_09002|SX_M|RISK_NA|AGE_28|SES_NA|SCO_NA|CD4_3|DRUG_NA|MET_NA|APP_NA|RES_3|REC_0|VEN_NA|CL_50|NAT_NA|2019-11-22",
        "ID_CEC-20-1017|ST_1|CODE_09016|SX_M|RISK_NA|AGE_34|SES_NA|SCO_NA|CD4_1|DRUG_NA|MET_NA|APP_NA|RES_3|REC_0|VEN_NA|CL_50|NAT_NA|2020-07-27"
      ],
      "attributes":[
        "BULK"
      ]
    },
    {
      "source":640,
      "target":634,
      "directed":false,
      "length":0.0131573,
      "support":0.0,
      "removed":false,
      "sequences":[
        "ID_CEC-19-0879|ST_1|CODE_09002|SX_M|RISK_NA|AGE_28|SES_NA|SCO_NA|CD4_3|DRUG_NA|MET_NA|APP_NA|RES_3|REC_0|VEN_NA|CL_50|NAT_NA|2019-11-22",
        "ID_CEC-20-1996|ST_1|CODE_09005|SX_M|RISK_3|AGE_19|SES_2|SCO_2|CD4_2|DRUG_0|MET_NA|APP_0|RES_3|REC_0|VEN_1|CL_50|NAT_mex|2020-11-11"
      ],
      "attributes":[
        "BULK"
      ]
    },
    {
      "source":640,
      "target":635,
      "directed":false,
      "length":0.0124439,
      "support":0.0,
      "removed":false,
      "sequences":[
        "ID_CEC-19-0879|ST_1|CODE_09002|SX_M|RISK_NA|AGE_28|SES_NA|SCO_NA|CD4_3|DRUG_NA|MET_NA|APP_NA|RES_3|REC_0|VEN_NA|CL_50|NAT_NA|2019-11-22",
        "ID_CEC-21-3548|ST_1|CODE_09015|SX_M|RISK_3|AGE_25|SES_2|SCO_2|CD4_1|DRUG_1|MET_NA|APP_0|RES_3|REC_0|VEN_0|CL_50|NAT_mex|2021-05-06"
      ],
      "attributes":[
        "BULK"
      ]
    },
    {
      "source":640,
      "target":637,
      "directed":false,
      "length":0.0110089,
      "support":0.0,
      "removed":false,
      "sequences":[
        "ID_CEC-19-0879|ST_1|CODE_09002|SX_M|RISK_NA|AGE_28|SES_NA|SCO_NA|CD4_3|DRUG_NA|MET_NA|APP_NA|RES_3|REC_0|VEN_NA|CL_50|NAT_NA|2019-11-22",
        "ID_CEC-22-6908|ST_1|CODE_09011|SX_M|RISK_3|AGE_24|SES_2|SCO_2|CD4_2|DRUG_1|MET_NA|APP_1|RES_3|REC_0|VEN_1|CL_50|NAT_mex|2022-03-24"
      ],
      "attributes":[
        "BULK"
      ]
    },
    {
      "source":419,
      "target":420,
      "directed":false,
      "length":0.00105641,
      "support":0.0,
      "removed":false,
      "sequences":[
        "ID_CEC-19-0881|ST_1|CODE_09004|SX_M|RISK_NA|AGE_19|SES_NA|SCO_NA|CD4_2|DRUG_NA|MET_NA|APP_NA|RES_1|REC_0|VEN_NA|CL_149|NAT_NA|2019-11-22",
        "ID_CEC-20-1188|ST_2|CODE_15033|SX_M|RISK_3|AGE_21|SES_2|SCO_2|CD4_2|DRUG_1|MET_NA|APP_0|RES_1|REC_0|VEN_0|CL_149|NAT_mex|2020-08-18"
      ],
      "attributes":[
        "BULK"
      ]
    },
    {
      "source":419,
      "target":409,
      "directed":false,
      "length":0.00247058,
      "support":0.0,
      "removed":false,
      "sequences":[
        "ID_CEC-19-0881|ST_1|CODE_09004|SX_M|RISK_NA|AGE_19|SES_NA|SCO_NA|CD4_2|DRUG_NA|MET_NA|APP_NA|RES_1|REC_0|VEN_NA|CL_149|NAT_NA|2019-11-22",
        "ID_CEC-20-1549|ST_2|CODE_15033|SX_M|RISK_3|AGE_36|SES_2|SCO_3|CD4_2|DRUG_1|MET_NA|APP_1|RES_1|REC_0|VEN_1|CL_149|NAT_mex|2020-09-29"
      ],
      "attributes":[
        "BULK"
      ]
    },
    {
      "source":419,
      "target":410,
      "directed":false,
      "length":0.00601052,
      "support":0.0,
      "removed":false,
      "sequences":[
        "ID_CEC-19-0881|ST_1|CODE_09004|SX_M|RISK_NA|AGE_19|SES_NA|SCO_NA|CD4_2|DRUG_NA|MET_NA|APP_NA|RES_1|REC_0|VEN_NA|CL_149|NAT_NA|2019-11-22",
        "ID_CEC-21-5300|ST_1|CODE_07106|SX_M|RISK_NA|AGE_28|SES_NA|SCO_NA|CD4_2|DRUG_NA|MET_NA|APP_NA|RES_1|REC_0|VEN_NA|CL_149|NAT_mex|2021-10-21"
      ],
      "attributes":[
        "BULK"
      ]
    },
    {
      "source":419,
      "target":411,
      "directed":false,
      "length":0.0102811,
      "support":0.0,
      "removed":false,
      "sequences":[
        "ID_CEC-19-0881|ST_1|CODE_09004|SX_M|RISK_NA|AGE_19|SES_NA|SCO_NA|CD4_2|DRUG_NA|MET_NA|APP_NA|RES_1|REC_0|VEN_NA|CL_149|NAT_NA|2019-11-22",
        "ID_CEC-22-6925|ST_1|CODE_09011|SX_M|RISK_3|AGE_31|SES_2|SCO_2|CD4_2|DRUG_1|MET_NA|APP_1|RES_1|REC_0|VEN_1|CL_149|NAT_mex|2022-03-24"
      ],
      "attributes":[
        "BULK"
      ]
    },
    {
      "source":419,
      "target":412,
      "directed":false,
      "length":0.0122635,
      "support":0.0,
      "removed":false,
      "sequences":[
        "ID_CEC-19-0881|ST_1|CODE_09004|SX_M|RISK_NA|AGE_19|SES_NA|SCO_NA|CD4_2|DRUG_NA|MET_NA|APP_NA|RES_1|REC_0|VEN_NA|CL_149|NAT_NA|2019-11-22",
        "ID_CEC-22-7552|ST_1|CODE_09006|SX_M|RISK_3|AGE_28|SES_2|SCO_2|CD4_1|DRUG_1|MET_NA|APP_0|RES_1|REC_0|VEN_0|CL_149|NAT_mex|2022-05-16"
      ],
      "attributes":[
        "BULK"
      ]
    },
    {
      "source":419,
      "target":415,
      "directed":false,
      "length":0.0102789,
      "support":0.0,
      "removed":false,
      "sequences":[
        "ID_CEC-19-0881|ST_1|CODE_09004|SX_M|RISK_NA|AGE_19|SES_NA|SCO_NA|CD4_2|DRUG_NA|MET_NA|APP_NA|RES_1|REC_0|VEN_NA|CL_149|NAT_NA|2019-11-22",
        "ID_CEC-22-9881|ST_1|CODE_09003|SX_M|RISK_3|AGE_26|SES_1|SCO_3|CD4_1|DRUG_1|MET_NA|APP_1|RES_1|REC_0|VEN_0|CL_149|NAT_mex|2022-12-15"
      ],
      "attributes":[
        "BULK"
      ]
    },
    {
      "source":1155,
      "target":1156,
      "directed":false,
      "length":0.00494668,
      "support":0.0,
      "removed":false,
      "sequences":[
        "ID_CEC-19-0885|ST_1|CODE_09016|SX_M|RISK_NA|AGE_25|SES_NA|SCO_NA|CD4_2|DRUG_NA|MET_NA|APP_NA|RES_5|REC_1|VEN_NA|CL_202|NAT_NA|2019-11-22",
        "ID_CEC-22-8506|ST_1|CODE_09016|SX_M|RISK_NA|AGE_33|SES_NA|SCO_NA|CD4_2|DRUG_NA|MET_NA|APP_NA|RES_5|REC_1|VEN_NA|CL_202|NAT_NA|2022-08-05"
      ],
      "attributes":[
        "BULK"
      ]
    },
    {
      "source":1155,
      "target":1157,
      "directed":false,
      "length":0.0113764,
      "support":0.0,
      "removed":false,
      "sequences":[
        "ID_CEC-19-0885|ST_1|CODE_09016|SX_M|RISK_NA|AGE_25|SES_NA|SCO_NA|CD4_2|DRUG_NA|MET_NA|APP_NA|RES_5|REC_1|VEN_NA|CL_202|NAT_NA|2019-11-22",
        "ID_CEC-22-8628|ST_1|CODE_09016|SX_M|RISK_NA|AGE_25|SES_NA|SCO_NA|CD4_3|DRUG_NA|MET_NA|APP_NA|RES_5|REC_1|VEN_NA|CL_202|NAT_NA|2022-08-16"
      ],
      "attributes":[
        "BULK"
      ]
    },
    {
      "source":1155,
      "target":1158,
      "directed":false,
      "length":0.0120864,
      "support":0.0,
      "removed":false,
      "sequences":[
        "ID_CEC-19-0885|ST_1|CODE_09016|SX_M|RISK_NA|AGE_25|SES_NA|SCO_NA|CD4_2|DRUG_NA|MET_NA|APP_NA|RES_5|REC_1|VEN_NA|CL_202|NAT_NA|2019-11-22",
        "ID_CEC-22-9447|ST_1|CODE_09010|SX_M|RISK_3|AGE_19|SES_2|SCO_2|CD4_2|DRUG_1|MET_NA|APP_1|RES_1|REC_0|VEN_0|CL_202|NAT_mex|2022-10-28"
      ],
      "attributes":[
        "BULK"
      ]
    },
    {
      "source":1155,
      "target":1159,
      "directed":false,
      "length":0.00672638,
      "support":0.0,
      "removed":false,
      "sequences":[
        "ID_CEC-19-0885|ST_1|CODE_09016|SX_M|RISK_NA|AGE_25|SES_NA|SCO_NA|CD4_2|DRUG_NA|MET_NA|APP_NA|RES_5|REC_1|VEN_NA|CL_202|NAT_NA|2019-11-22",
        "ID_CEC-22-9551|ST_1|CODE_09015|SX_M|RISK_3|AGE_30|SES_2|SCO_3|CD4_3|DRUG_1|MET_1|APP_1|RES_1|REC_0|VEN_1|CL_202|NAT_mex|2022-11-10"
      ],
      "attributes":[
        "BULK"
      ]
    },
    {
      "source":2536,
      "target":2537,
      "directed":false,
      "length":0.0028234,
      "support":0.0,
      "removed":false,
      "sequences":[
        "ID_CEC-19-0887|ST_1|CODE_09015|SX_M|RISK_NA|AGE_21|SES_NA|SCO_NA|CD4_2|DRUG_NA|MET_NA|APP_NA|RES_1|REC_1|VEN_NA|CL_751|NAT_NA|2019-11-22",
        "ID_CEC-21-3756|ST_1|CODE_09007|SX_M|RISK_3|AGE_32|SES_2|SCO_2|CD4_2|DRUG_0|MET_NA|APP_1|RES_1|REC_0|VEN_0|CL_751|NAT_mex|2021-05-24"
      ],
      "attributes":[
        "BULK"
      ]
    },
    {
      "source":969,
      "target":970,
      "directed":false,
      "length":0.00246956,
      "support":0.0,
      "removed":false,
      "sequences":[
        "ID_CEC-19-0890|ST_1|CODE_09016|SX_M|RISK_NA|AGE_29|SES_NA|SCO_NA|CD4_2|DRUG_NA|MET_NA|APP_NA|RES_1|REC_0|VEN_NA|CL_82|NAT_NA|2019-11-22",
        "ID_CEC-19-0984|ST_1|CODE_09002|SX_M|RISK_NA|AGE_41|SES_NA|SCO_NA|CD4_3|DRUG_NA|MET_NA|APP_NA|RES_1|REC_NA|VEN_NA|CL_82|NAT_NA|2019-12-04"
      ],
      "attributes":[
        "BULK"
      ]
    },
    {
      "source":969,
      "target":967,
      "directed":false,
      "length":0.0110135,
      "support":0.0,
      "removed":false,
      "sequences":[
        "ID_CEC-19-0890|ST_1|CODE_09016|SX_M|RISK_NA|AGE_29|SES_NA|SCO_NA|CD4_2|DRUG_NA|MET_NA|APP_NA|RES_1|REC_0|VEN_NA|CL_82|NAT_NA|2019-11-22",
        "ID_CEC-21-4755|ST_1|CODE_09007|SX_M|RISK_3|AGE_39|SES_2|SCO_3|CD4_1|DRUG_0|MET_NA|APP_0|RES_1|REC_0|VEN_NA|CL_82|NAT_mex|2021-09-01"
      ],
      "attributes":[
        "BULK"
      ]
    },
    {
      "source":969,
      "target":971,
      "directed":false,
      "length":0.0120874,
      "support":0.0,
      "removed":false,
      "sequences":[
        "ID_CEC-19-0890|ST_1|CODE_09016|SX_M|RISK_NA|AGE_29|SES_NA|SCO_NA|CD4_2|DRUG_NA|MET_NA|APP_NA|RES_1|REC_0|VEN_NA|CL_82|NAT_NA|2019-11-22",
        "ID_CEC-22-8738|ST_1|CODE_09015|SX_M|RISK_3|AGE_27|SES_2|SCO_3|CD4_1|DRUG_1|MET_NA|APP_0|RES_1|REC_0|VEN_0|CL_82|NAT_mex|2022-08-24"
      ],
      "attributes":[
        "BULK"
      ]
    },
    {
      "source":969,
      "target":972,
      "directed":false,
      "length":0.00922641,
      "support":0.0,
      "removed":false,
      "sequences":[
        "ID_CEC-19-0890|ST_1|CODE_09016|SX_M|RISK_NA|AGE_29|SES_NA|SCO_NA|CD4_2|DRUG_NA|MET_NA|APP_NA|RES_1|REC_0|VEN_NA|CL_82|NAT_NA|2019-11-22",
        "ID_CEC-22-9057|ST_1|CODE_09015|SX_M|RISK_3|AGE_34|SES_1|SCO_2|CD4_2|DRUG_1|MET_NA|APP_1|RES_1|REC_0|VEN_0|CL_82|NAT_mex|2022-09-23"
      ],
      "attributes":[
        "BULK"
      ]
    },
    {
      "source":1479,
      "target":1476,
      "directed":false,
      "length":0.00352765,
      "support":0.0,
      "removed":false,
      "sequences":[
        "ID_CEC-19-0894|ST_1|CODE_09005|SX_M|RISK_NA|AGE_50|SES_NA|SCO_NA|CD4_2|DRUG_NA|MET_NA|APP_NA|RES_1|REC_1|VEN_NA|CL_84|NAT_NA|2019-11-22",
        "ID_CEC-20-1929|ST_1|CODE_09005|SX_M|RISK_3|AGE_20|SES_2|SCO_2|CD4_2|DRUG_1|MET_1|APP_1|RES_2|REC_0|VEN_0|CL_84|NAT_mex|2020-11-05"
      ],
      "attributes":[
        "BULK"
      ]
    },
    {
      "source":1479,
      "target":1477,
      "directed":false,
      "length":0.00886195,
      "support":0.0,
      "removed":false,
      "sequences":[
        "ID_CEC-19-0894|ST_1|CODE_09005|SX_M|RISK_NA|AGE_50|SES_NA|SCO_NA|CD4_2|DRUG_NA|MET_NA|APP_NA|RES_1|REC_1|VEN_NA|CL_84|NAT_NA|2019-11-22",
        "ID_CEC-21-4747|ST_1|CODE_09005|SX_M|RISK_3|AGE_29|SES_2|SCO_3|CD4_1|DRUG_0|MET_NA|APP_1|RES_2|REC_0|VEN_0|CL_84|NAT_mex|2021-09-02"
      ],
      "attributes":[
        "BULK"
      ]
    },
    {
      "source":1479,
      "target":1478,
      "directed":false,
      "length":0.0117221,
      "support":0.0,
      "removed":false,
      "sequences":[
        "ID_CEC-19-0894|ST_1|CODE_09005|SX_M|RISK_NA|AGE_50|SES_NA|SCO_NA|CD4_2|DRUG_NA|MET_NA|APP_NA|RES_1|REC_1|VEN_NA|CL_84|NAT_NA|2019-11-22",
        "ID_CEC-22-7183|ST_1|CODE_09005|SX_M|RISK_3|AGE_24|SES_2|SCO_3|CD4_1|DRUG_1|MET_NA|APP_1|RES_2|REC_0|VEN_0|CL_NA|NAT_mex|2022-04-18"
      ],
      "attributes":[
        "BULK"
      ]
    },
    {
      "source":1087,
      "target":1088,
      "directed":false,
      "length":0.0124564,
      "support":0.0,
      "removed":false,
      "sequences":[
        "ID_CEC-19-0896|ST_1|CODE_09007|SX_M|RISK_NA|AGE_44|SES_NA|SCO_NA|CD4_2|DRUG_NA|MET_NA|APP_NA|RES_1|REC_0|VEN_NA|CL_162|NAT_NA|2019-11-26",
        "ID_CEC-21-4496|ST_1|CODE_09015|SX_M|RISK_3|AGE_30|SES_1|SCO_2|CD4_1|DRUG_1|MET_NA|APP_1|RES_1|REC_0|VEN_1|CL_162|NAT_mex|2021-08-09"
      ],
      "attributes":[
        "BULK"
      ]
    },
    {
      "source":2539,
      "target":2538,
      "directed":false,
      "length":0.00246782,
      "support":0.0,
      "removed":false,
      "sequences":[
        "ID_CEC-19-0897|ST_1|CODE_09012|SX_M|RISK_NA|AGE_22|SES_NA|SCO_NA|CD4_3|DRUG_NA|MET_NA|APP_NA|RES_6|REC_0|VEN_NA|CL_275|NAT_NA|2019-11-26",
        "ID_CEC-20-1233|ST_1|CODE_09010|SX_M|RISK_2|AGE_53|SES_1|SCO_2|CD4_1|DRUG_0|MET_NA|APP_0|RES_6|REC_0|VEN_0|CL_275|NAT_mex|2020-08-21"
      ],
      "attributes":[
        "BULK"
      ]
    },
    {
      "source":1899,
      "target":1897,
      "directed":false,
      "length":0.00211639,
      "support":0.0,
      "removed":false,
      "sequences":[
        "ID_CEC-19-0905|ST_1|CODE_09006|SX_M|RISK_NA|AGE_18|SES_NA|SCO_NA|CD4_2|DRUG_NA|MET_NA|APP_NA|RES_1|REC_0|VEN_NA|CL_67|NAT_NA|2019-11-27",
        "ID_CEC-21-3526|ST_1|CODE_09015|SX_M|RISK_3|AGE_21|SES_1|SCO_2|CD4_1|DRUG_0|MET_NA|APP_0|RES_1|REC_0|VEN_0|CL_67|NAT_mex|2021-05-03"
      ],
      "attributes":[
        "BULK"
      ]
    },
    {
      "source":1957,
      "target":1958,
      "directed":false,
      "length":0.00176104,
      "support":0.0,
      "removed":false,
      "sequences":[
        "ID_CEC-19-0906|ST_1|CODE_09005|SX_M|RISK_NA|AGE_32|SES_NA|SCO_NA|CD4_2|DRUG_NA|MET_NA|APP_NA|RES_2|REC_1|VEN_NA|CL_321|NAT_NA|2019-11-27",
        "ID_CEC-21-4790|ST_1|CODE_09005|SX_M|RISK_3|AGE_30|SES_1|SCO_3|CD4_1|DRUG_1|MET_NA|APP_1|RES_1|REC_0|VEN_1|CL_321|NAT_mex|2021-09-08"
      ],
      "attributes":[
        "BULK"
      ]
    },
    {
      "source":1957,
      "target":1959,
      "directed":false,
      "length":0.00779351,
      "support":0.0,
      "removed":false,
      "sequences":[
        "ID_CEC-19-0906|ST_1|CODE_09005|SX_M|RISK_NA|AGE_32|SES_NA|SCO_NA|CD4_2|DRUG_NA|MET_NA|APP_NA|RES_2|REC_1|VEN_NA|CL_321|NAT_NA|2019-11-27",
        "ID_CEC-22-7392|ST_1|CODE_09012|SX_M|RISK_3|AGE_29|SES_2|SCO_2|CD4_1|DRUG_1|MET_NA|APP_1|RES_1|REC_0|VEN_1|CL_321|NAT_mex|2022-05-04"
      ],
      "attributes":[
        "BULK"
      ]
    },
    {
      "source":1962,
      "target":1960,
      "directed":false,
      "length":0.000352323,
      "support":0.0,
      "removed":false,
      "sequences":[
        "ID_CEC-19-0907|ST_1|CODE_07106|SX_M|RISK_NA|AGE_35|SES_NA|SCO_NA|CD4_2|DRUG_NA|MET_NA|APP_NA|RES_1|REC_0|VEN_NA|CL_347|NAT_NA|2019-11-27",
        "ID_CEC-20-1642|ST_1|CODE_09007|SX_M|RISK_3|AGE_38|SES_2|SCO_2|CD4_2|DRUG_1|MET_NA|APP_0|RES_1|REC_0|VEN_0|CL_347|NAT_mex|2020-10-07"
      ],
      "attributes":[
        "BULK"
      ]
    },
    {
      "source":1962,
      "target":1961,
      "directed":false,
      "length":0.013162,
      "support":0.0,
      "removed":false,
      "sequences":[
        "ID_CEC-19-0907|ST_1|CODE_07106|SX_M|RISK_NA|AGE_35|SES_NA|SCO_NA|CD4_2|DRUG_NA|MET_NA|APP_NA|RES_1|REC_0|VEN_NA|CL_347|NAT_NA|2019-11-27",
        "ID_CEC-22-8165|ST_1|CODE_09002|SX_M|RISK_NA|AGE_27|SES_NA|SCO_NA|CD4_1|DRUG_NA|MET_NA|APP_NA|RES_1|REC_0|VEN_NA|CL_NA|NAT_NA|2022-07-01"
      ],
      "attributes":[
        "BULK"
      ]
    },
    {
      "source":863,
      "target":864,
      "directed":false,
      "length":0.00352751,
      "support":0.0,
      "removed":false,
      "sequences":[
        "ID_CEC-19-0909|ST_1|CODE_09005|SX_M|RISK_NA|AGE_30|SES_NA|SCO_NA|CD4_1|DRUG_NA|MET_NA|APP_NA|RES_2|REC_1|VEN_NA|CL_11|NAT_NA|2019-11-27",
        "ID_CEC-21-3276|ST_1|CODE_09005|SX_M|RISK_2|AGE_27|SES_2|SCO_2|CD4_1|DRUG_0|MET_NA|APP_0|RES_1|REC_0|VEN_0|CL_11|NAT_mex|2021-04-13"
      ],
      "attributes":[
        "BULK"
      ]
    },
    {
      "source":863,
      "target":865,
      "directed":false,
      "length":0.00637638,
      "support":0.0,
      "removed":false,
      "sequences":[
        "ID_CEC-19-0909|ST_1|CODE_09005|SX_M|RISK_NA|AGE_30|SES_NA|SCO_NA|CD4_1|DRUG_NA|MET_NA|APP_NA|RES_2|REC_1|VEN_NA|CL_11|NAT_NA|2019-11-27",
        "ID_CEC-21-5539|ST_1|CODE_09005|SX_M|RISK_3|AGE_26|SES_1|SCO_1|CD4_2|DRUG_1|MET_NA|APP_0|RES_1|REC_0|VEN_0|CL_11|NAT_mex|2021-11-10"
      ],
      "attributes":[
        "BULK"
      ]
    },
    {
      "source":863,
      "target":866,
      "directed":false,
      "length":0.0110063,
      "support":0.0,
      "removed":false,
      "sequences":[
        "ID_CEC-19-0909|ST_1|CODE_09005|SX_M|RISK_NA|AGE_30|SES_NA|SCO_NA|CD4_1|DRUG_NA|MET_NA|APP_NA|RES_2|REC_1|VEN_NA|CL_11|NAT_NA|2019-11-27",
        "ID_CEC-22-7999|ST_1|CODE_09005|SX_M|RISK_3|AGE_25|SES_2|SCO_2|CD4_3|DRUG_0|MET_NA|APP_1|RES_1|REC_1|VEN_1|CL_11|NAT_mex|2022-06-17"
      ],
      "attributes":[
        "BULK"
      ]
    },
    {
      "source":863,
      "target":867,
      "directed":false,
      "length":0.0135364,
      "support":0.0,
      "removed":false,
      "sequences":[
        "ID_CEC-19-0909|ST_1|CODE_09005|SX_M|RISK_NA|AGE_30|SES_NA|SCO_NA|CD4_1|DRUG_NA|MET_NA|APP_NA|RES_2|REC_1|VEN_NA|CL_11|NAT_NA|2019-11-27",
        "ID_CEC-22-8639|ST_1|CODE_09005|SX_M|RISK_3|AGE_31|SES_1|SCO_2|CD4_2|DRUG_1|MET_NA|APP_1|RES_1|REC_0|VEN_NA|CL_11|NAT_mex|2022-08-16"
      ],
      "attributes":[
        "BULK"
      ]
    },
    {
      "source":863,
      "target":868,
      "directed":false,
      "length":0.00922444,
      "support":0.0,
      "removed":false,
      "sequences":[
        "ID_CEC-19-0909|ST_1|CODE_09005|SX_M|RISK_NA|AGE_30|SES_NA|SCO_NA|CD4_1|DRUG_NA|MET_NA|APP_NA|RES_2|REC_1|VEN_NA|CL_11|NAT_NA|2019-11-27",
        "ID_CEC-22-9406|ST_2|CODE_15013|SX_M|RISK_3|AGE_28|SES_1|SCO_2|CD4_1|DRUG_1|MET_NA|APP_0|RES_1|REC_0|VEN_1|CL_11|NAT_mex|2022-10-25"
      ],
      "attributes":[
        "BULK"
      ]
    },
    {
      "source":1965,
      "target":1963,
      "directed":false,
      "length":0.00636981,
      "support":0.0,
      "removed":false,
      "sequences":[
        "ID_CEC-19-0911|ST_2|CODE_15057|SX_M|RISK_NA|AGE_24|SES_NA|SCO_NA|CD4_2|DRUG_NA|MET_NA|APP_NA|RES_2|REC_0|VEN_NA|CL_291|NAT_NA|2019-11-27",
        "ID_CEC-21-2924|ST_1|CODE_09015|SX_M|RISK_3|AGE_19|SES_1|SCO_2|CD4_2|DRUG_1|MET_NA|APP_1|RES_1|REC_0|VEN_0|CL_291|NAT_mex|2021-03-10"
      ],
      "attributes":[
        "BULK"
      ]
    },
    {
      "source":1965,
      "target":1964,
      "directed":false,
      "length":0.0088699,
      "support":0.0,
      "removed":false,
      "sequences":[
        "ID_CEC-19-0911|ST_2|CODE_15057|SX_M|RISK_NA|AGE_24|SES_NA|SCO_NA|CD4_2|DRUG_NA|MET_NA|APP_NA|RES_2|REC_0|VEN_NA|CL_291|NAT_NA|2019-11-27",
        "ID_CEC-22-6266|ST_1|CODE_09006|SX_M|RISK_3|AGE_28|SES_1|SCO_3|CD4_2|DRUG_1|MET_NA|APP_1|RES_1|REC_0|VEN_1|CL_291|NAT_NA|2022-01-27"
      ],
      "attributes":[
        "BULK"
      ]
    },
    {
      "source":1481,
      "target":1482,
      "directed":false,
      "length":0.00814317,
      "support":0.0,
      "removed":false,
      "sequences":[
        "ID_CEC-19-0915|ST_2|CODE_15122|SX_M|RISK_NA|AGE_20|SES_NA|SCO_NA|CD4_2|DRUG_NA|MET_NA|APP_NA|RES_1|REC_0|VEN_NA|CL_101|NAT_NA|2019-11-27",
        "ID_CEC-19-1012|ST_1|CODE_09015|SX_M|RISK_NA|AGE_27|SES_NA|SCO_NA|CD4_2|DRUG_NA|MET_NA|APP_NA|RES_6|REC_NA|VEN_NA|CL_101|NAT_NA|2019-12-09"
      ],
      "attributes":[
        "BULK"
      ]
    },
    {
      "source":1481,
      "target":1480,
      "directed":false,
      "length":0.00565132,
      "support":0.0,
      "removed":false,
      "sequences":[
        "ID_CEC-19-0915|ST_2|CODE_15122|SX_M|RISK_NA|AGE_20|SES_NA|SCO_NA|CD4_2|DRUG_NA|MET_NA|APP_NA|RES_1|REC_0|VEN_NA|CL_101|NAT_NA|2019-11-27",
        "ID_CEC-20-1952|ST_1|CODE_09015|SX_M|RISK_3|AGE_20|SES_2|SCO_2|CD4_1|DRUG_1|MET_NA|APP_1|RES_2|REC_0|VEN_0|CL_101|NAT_mex|2020-11-06"
      ],
      "attributes":[
        "BULK"
      ]
    },
    {
      "source":2540,
      "target":2541,
      "directed":false,
      "length":0.0049439,
      "support":0.0,
      "removed":false,
      "sequences":[
        "ID_CEC-19-0925|ST_1|CODE_09007|SX_M|RISK_NA|AGE_22|SES_NA|SCO_NA|CD4_1|DRUG_NA|MET_NA|APP_NA|RES_1|REC_0|VEN_NA|CL_12|NAT_NA|2019-11-27",
        "ID_CEC-21-2478|ST_1|CODE_09016|SX_M|RISK_3|AGE_35|SES_2|SCO_3|CD4_2|DRUG_1|MET_NA|APP_1|RES_1|REC_1|VEN_NA|CL_12|NAT_mex|2021-01-26"
      ],
      "attributes":[
        "BULK"
      ]
    },
    {
      "source":869,
      "target":870,
      "directed":false,
      "length":0.00993572,
      "support":0.0,
      "removed":false,
      "sequences":[
        "ID_CEC-19-0928|ST_1|CODE_09005|SX_M|RISK_NA|AGE_20|SES_NA|SCO_NA|CD4_2|DRUG_NA|MET_NA|APP_NA|RES_1|REC_0|VEN_NA|CL_316|NAT_NA|2019-11-27",
        "ID_CEC-21-4163|ST_1|CODE_09014|SX_M|RISK_NA|AGE_26|SES_NA|SCO_NA|CD4_2|DRUG_NA|MET_NA|APP_NA|RES_1|REC_0|VEN_NA|CL_316|NAT_mex|2021-06-30"
      ],
      "attributes":[
        "BULK"
      ]
    },
    {
      "source":869,
      "target":871,
      "directed":false,
      "length":0.00957611,
      "support":0.0,
      "removed":false,
      "sequences":[
        "ID_CEC-19-0928|ST_1|CODE_09005|SX_M|RISK_NA|AGE_20|SES_NA|SCO_NA|CD4_2|DRUG_NA|MET_NA|APP_NA|RES_1|REC_0|VEN_NA|CL_316|NAT_NA|2019-11-27",
        "ID_CEC-21-4164|ST_1|CODE_09005|SX_M|RISK_3|AGE_22|SES_2|SCO_2|CD4_2|DRUG_0|MET_NA|APP_0|RES_1|REC_0|VEN_0|CL_316|NAT_mex|2021-06-30"
      ],
      "attributes":[
        "BULK"
      ]
    },
    {
      "source":869,
      "target":872,
      "directed":false,
      "length":0.00707125,
      "support":0.0,
      "removed":false,
      "sequences":[
        "ID_CEC-19-0928|ST_1|CODE_09005|SX_M|RISK_NA|AGE_20|SES_NA|SCO_NA|CD4_2|DRUG_NA|MET_NA|APP_NA|RES_1|REC_0|VEN_NA|CL_316|NAT_NA|2019-11-27",
        "ID_CEC-21-5467|ST_1|CODE_09014|SX_M|RISK_3|AGE_26|SES_2|SCO_3|CD4_1|DRUG_0|MET_NA|APP_0|RES_1|REC_0|VEN_0|CL_316|NAT_mex|2021-11-05"
      ],
      "attributes":[
        "BULK"
      ]
    },
    {
      "source":869,
      "target":873,
      "directed":false,
      "length":0.00353149,
      "support":0.0,
      "removed":false,
      "sequences":[
        "ID_CEC-19-0928|ST_1|CODE_09005|SX_M|RISK_NA|AGE_20|SES_NA|SCO_NA|CD4_2|DRUG_NA|MET_NA|APP_NA|RES_1|REC_0|VEN_NA|CL_316|NAT_NA|2019-11-27",
        "ID_CEC-22-7004|ST_1|CODE_09005|SX_M|RISK_3|AGE_30|SES_2|SCO_2|CD4_2|DRUG_1|MET_NA|APP_1|RES_1|REC_0|VEN_1|CL_316|NAT_mex|2022-03-30"
      ],
      "attributes":[
        "BULK"
      ]
    },
    {
      "source":869,
      "target":875,
      "directed":false,
      "length":0.0110079,
      "support":0.0,
      "removed":false,
      "sequences":[
        "ID_CEC-19-0928|ST_1|CODE_09005|SX_M|RISK_NA|AGE_20|SES_NA|SCO_NA|CD4_2|DRUG_NA|MET_NA|APP_NA|RES_1|REC_0|VEN_NA|CL_316|NAT_NA|2019-11-27",
        "ID_CEC-22-9813|ST_1|CODE_09014|SX_M|RISK_NA|AGE_24|SES_NA|SCO_NA|CD4_1|DRUG_NA|MET_NA|APP_NA|RES_1|REC_0|VEN_NA|CL_316|NAT_NA|2022-12-08"
      ],
      "attributes":[
        "BULK"
      ]
    },
    {
      "source":150,
      "target":147,
      "directed":false,
      "length":0.0053048,
      "support":0.0,
      "removed":false,
      "sequences":[
        "ID_CEC-19-0930|ST_1|CODE_09007|SX_M|RISK_NA|AGE_21|SES_NA|SCO_NA|CD4_2|DRUG_NA|MET_NA|APP_NA|RES_1|REC_1|VEN_NA|CL_62|NAT_NA|2019-11-27",
        "ID_CEC-20-1307|ST_1|CODE_07106|SX_M|RISK_NA|AGE_29|SES_NA|SCO_NA|CD4_1|DRUG_NA|MET_NA|APP_NA|RES_1|REC_0|VEN_NA|CL_62|NAT_NA|2020-08-31"
      ],
      "attributes":[
        "BULK"
      ]
    },
    {
      "source":150,
      "target":148,
      "directed":false,
      "length":0.00459201,
      "support":0.0,
      "removed":false,
      "sequences":[
        "ID_CEC-19-0930|ST_1|CODE_09007|SX_M|RISK_NA|AGE_21|SES_NA|SCO_NA|CD4_2|DRUG_NA|MET_NA|APP_NA|RES_1|REC_1|VEN_NA|CL_62|NAT_NA|2019-11-27",
        "ID_CEC-20-2112|ST_1|CODE_09016|SX_M|RISK_3|AGE_38|SES_1|SCO_3|CD4_1|DRUG_0|MET_NA|APP_1|RES_1|REC_0|VEN_0|CL_62|NAT_mex|2020-11-25"
      ],
      "attributes":[
        "BULK"
      ]
    },
    {
      "source":150,
      "target":145,
      "directed":false,
      "length":0.00353464,
      "support":0.0,
      "removed":false,
      "sequences":[
        "ID_CEC-19-0930|ST_1|CODE_09007|SX_M|RISK_NA|AGE_21|SES_NA|SCO_NA|CD4_2|DRUG_NA|MET_NA|APP_NA|RES_1|REC_1|VEN_NA|CL_62|NAT_NA|2019-11-27",
        "ID_CEC-21-2316|ST_1|CODE_07106|SX_M|RISK_3|AGE_41|SES_2|SCO_3|CD4_1|DRUG_0|MET_NA|APP_0|RES_1|REC_0|VEN_0|CL_62|NAT_mex|2021-01-07"
      ],
      "attributes":[
        "BULK"
      ]
    },
    {
      "source":150,
      "target":146,
      "directed":false,
      "length":0.0106571,
      "support":0.0,
      "removed":false,
      "sequences":[
        "ID_CEC-19-0930|ST_1|CODE_09007|SX_M|RISK_NA|AGE_21|SES_NA|SCO_NA|CD4_2|DRUG_NA|MET_NA|APP_NA|RES_1|REC_1|VEN_NA|CL_62|NAT_NA|2019-11-27",
        "ID_CEC-21-2448|ST_1|CODE_09003|SX_M|RISK_3|AGE_26|SES_2|SCO_2|CD4_2|DRUG_1|MET_0|APP_1|RES_1|REC_0|VEN_1|CL_62|NAT_mex|2021-01-21"
      ],
      "attributes":[
        "BULK"
      ]
    },
    {
      "source":150,
      "target":132,
      "directed":false,
      "length":0.00743737,
      "support":0.0,
      "removed":false,
      "sequences":[
        "ID_CEC-19-0930|ST_1|CODE_09007|SX_M|RISK_NA|AGE_21|SES_NA|SCO_NA|CD4_2|DRUG_NA|MET_NA|APP_NA|RES_1|REC_1|VEN_NA|CL_62|NAT_NA|2019-11-27",
        "ID_CEC-21-3066|ST_1|CODE_07106|SX_M|RISK_3|AGE_39|SES_1|SCO_2|CD4_2|DRUG_1|MET_NA|APP_1|RES_1|REC_1|VEN_0|CL_62|NAT_mex|2021-03-24"
      ],
      "attributes":[
        "BULK"
      ]
    },
    {
      "source":150,
      "target":133,
      "directed":false,
      "length":0.0128032,
      "support":0.0,
      "removed":false,
      "sequences":[
        "ID_CEC-19-0930|ST_1|CODE_09007|SX_M|RISK_NA|AGE_21|SES_NA|SCO_NA|CD4_2|DRUG_NA|MET_NA|APP_NA|RES_1|REC_1|VEN_NA|CL_62|NAT_NA|2019-11-27",
        "ID_CEC-21-3608|ST_1|CODE_09007|SX_M|RISK_3|AGE_26|SES_2|SCO_2|CD4_1|DRUG_1|MET_NA|APP_1|RES_4|REC_0|VEN_NA|CL_62|NAT_mex|2021-05-11"
      ],
      "attributes":[
        "BULK"
      ]
    },
    {
      "source":150,
      "target":134,
      "directed":false,
      "length":0.00423939,
      "support":0.0,
      "removed":false,
      "sequences":[
        "ID_CEC-19-0930|ST_1|CODE_09007|SX_M|RISK_NA|AGE_21|SES_NA|SCO_NA|CD4_2|DRUG_NA|MET_NA|APP_NA|RES_1|REC_1|VEN_NA|CL_62|NAT_NA|2019-11-27",
        "ID_CEC-21-3663|ST_1|CODE_07106|SX_M|RISK_3|AGE_20|SES_2|SCO_2|CD4_2|DRUG_1|MET_NA|APP_0|RES_1|REC_0|VEN_1|CL_62|NAT_mex|2021-05-18"
      ],
      "attributes":[
        "BULK"
      ]
    },
    {
      "source":150,
      "target":135,
      "directed":false,
      "length":0.00494874,
      "support":0.0,
      "removed":false,
      "sequences":[
        "ID_CEC-19-0930|ST_1|CODE_09007|SX_M|RISK_NA|AGE_21|SES_NA|SCO_NA|CD4_2|DRUG_NA|MET_NA|APP_NA|RES_1|REC_1|VEN_NA|CL_62|NAT_NA|2019-11-27",
        "ID_CEC-21-3693|ST_1|CODE_09008|SX_M|RISK_3|AGE_28|SES_2|SCO_3|CD4_3|DRUG_0|MET_NA|APP_0|RES_1|REC_0|VEN_0|CL_62|NAT_mex|2021-05-19"
      ],
      "attributes":[
        "BULK"
      ]
    },
    {
      "source":150,
      "target":136,
      "directed":false,
      "length":0.00494986,
      "support":0.0,
      "removed":false,
      "sequences":[
        "ID_CEC-19-0930|ST_1|CODE_09007|SX_M|RISK_NA|AGE_21|SES_NA|SCO_NA|CD4_2|DRUG_NA|MET_NA|APP_NA|RES_1|REC_1|VEN_NA|CL_62|NAT_NA|2019-11-27",
        "ID_CEC-21-3794|ST_1|CODE_07106|SX_M|RISK_3|AGE_35|SES_1|SCO_2|CD4_2|DRUG_1|MET_NA|APP_1|RES_1|REC_1|VEN_1|CL_62|NAT_mex|2021-05-26"
      ],
      "attributes":[
        "BULK"
      ]
    },
    {
      "source":150,
      "target":137,
      "directed":false,
      "length":0.00743721,
      "support":0.0,
      "removed":false,
      "sequences":[
        "ID_CEC-19-0930|ST_1|CODE_09007|SX_M|RISK_NA|AGE_21|SES_NA|SCO_NA|CD4_2|DRUG_NA|MET_NA|APP_NA|RES_1|REC_1|VEN_NA|CL_62|NAT_NA|2019-11-27",
        "ID_CEC-21-3828|ST_1|CODE_09015|SX_M|RISK_3|AGE_31|SES_2|SCO_3|CD4_1|DRUG_NA|MET_NA|APP_1|RES_1|REC_0|VEN_1|CL_62|NAT_mex|2021-06-01"
      ],
      "attributes":[
        "BULK"
      ]
    },
    {
      "source":150,
      "target":138,
      "directed":false,
      "length":0.00743721,
      "support":0.0,
      "removed":false,
      "sequences":[
        "ID_CEC-19-0930|ST_1|CODE_09007|SX_M|RISK_NA|AGE_21|SES_NA|SCO_NA|CD4_2|DRUG_NA|MET_NA|APP_NA|RES_1|REC_1|VEN_NA|CL_62|NAT_NA|2019-11-27",
        "ID_CEC-21-3838|ST_2|CODE_15025|SX_M|RISK_3|AGE_22|SES_2|SCO_2|CD4_2|DRUG_1|MET_NA|APP_1|RES_1|REC_0|VEN_1|CL_62|NAT_mex|2021-06-01"
      ],
      "attributes":[
        "BULK"
      ]
    },
    {
      "source":150,
      "target":139,
      "directed":false,
      "length":0.00530477,
      "support":0.0,
      "removed":false,
      "sequences":[
        "ID_CEC-19-0930|ST_1|CODE_09007|SX_M|RISK_NA|AGE_21|SES_NA|SCO_NA|CD4_2|DRUG_NA|MET_NA|APP_NA|RES_1|REC_1|VEN_NA|CL_62|NAT_NA|2019-11-27",
        "ID_CEC-21-4534|ST_1|CODE_09015|SX_M|RISK_3|AGE_24|SES_2|SCO_3|CD4_2|DRUG_1|MET_NA|APP_1|RES_1|REC_0|VEN_1|CL_62|NAT_mex|2021-08-11"
      ],
      "attributes":[
        "BULK"
      ]
    },
    {
      "source":150,
      "target":140,
      "directed":false,
      "length":0.00922947,
      "support":0.0,
      "removed":false,
      "sequences":[
        "ID_CEC-19-0930|ST_1|CODE_09007|SX_M|RISK_NA|AGE_21|SES_NA|SCO_NA|CD4_2|DRUG_NA|MET_NA|APP_NA|RES_1|REC_1|VEN_NA|CL_62|NAT_NA|2019-11-27",
        "ID_CEC-21-5502|ST_1|CODE_09007|SX_M|RISK_3|AGE_22|SES_2|SCO_2|CD4_2|DRUG_1|MET_NA|APP_1|RES_1|REC_1|VEN_1|CL_62|NAT_mex|2021-11-09"
      ],
      "attributes":[
        "BULK"
      ]
    },
    {
      "source":150,
      "target":141,
      "directed":false,
      "length":0.00886535,
      "support":0.0,
      "removed":false,
      "sequences":[
        "ID_CEC-19-0930|ST_1|CODE_09007|SX_M|RISK_NA|AGE_21|SES_NA|SCO_NA|CD4_2|DRUG_NA|MET_NA|APP_NA|RES_1|REC_1|VEN_NA|CL_62|NAT_NA|2019-11-27",
        "ID_CEC-22-6059|ST_1|CODE_09012|SX_M|RISK_3|AGE_26|SES_2|SCO_2|CD4_1|DRUG_1|MET_NA|APP_1|RES_1|REC_0|VEN_1|CL_62|NAT_mex|2022-01-10"
      ],
      "attributes":[
        "BULK"
      ]
    },
    {
      "source":150,
      "target":142,
      "directed":false,
      "length":0.00708092,
      "support":0.0,
      "removed":false,
      "sequences":[
        "ID_CEC-19-0930|ST_1|CODE_09007|SX_M|RISK_NA|AGE_21|SES_NA|SCO_NA|CD4_2|DRUG_NA|MET_NA|APP_NA|RES_1|REC_1|VEN_NA|CL_62|NAT_NA|2019-11-27",
        "ID_CEC-22-6585|ST_2|CODE_15058|SX_M|RISK_3|AGE_35|SES_1|SCO_3|CD4_1|DRUG_1|MET_NA|APP_NA|RES_1|REC_0|VEN_0|CL_62|NAT_mex|2022-02-24"
      ],
      "attributes":[
        "BULK"
      ]
    },
    {
      "source":150,
      "target":143,
      "directed":false,
      "length":0.00565893,
      "support":0.0,
      "removed":false,
      "sequences":[
        "ID_CEC-19-0930|ST_1|CODE_09007|SX_M|RISK_NA|AGE_21|SES_NA|SCO_NA|CD4_2|DRUG_NA|MET_NA|APP_NA|RES_1|REC_1|VEN_NA|CL_62|NAT_NA|2019-11-27",
        "ID_CEC-22-6719|ST_1|CODE_09015|SX_M|RISK_3|AGE_29|SES_1|SCO_2|CD4_1|DRUG_0|MET_NA|APP_1|RES_1|REC_0|VEN_0|CL_62|NAT_mex|2022-03-07"
      ],
      "attributes":[
        "BULK"
      ]
    },
    {
      "source":150,
      "target":144,
      "directed":false,
      "length":0.00850635,
      "support":0.0,
      "removed":false,
      "sequences":[
        "ID_CEC-19-0930|ST_1|CODE_09007|SX_M|RISK_NA|AGE_21|SES_NA|SCO_NA|CD4_2|DRUG_NA|MET_NA|APP_NA|RES_1|REC_1|VEN_NA|CL_62|NAT_NA|2019-11-27",
        "ID_CEC-22-9694|ST_1|CODE_09005|SX_M|RISK_3|AGE_26|SES_2|SCO_3|CD4_2|DRUG_1|MET_NA|APP_1|RES_1|REC_0|VEN_1|CL_62|NAT_mex|2022-11-28"
      ],
      "attributes":[
        "BULK"
      ]
    },
    {
      "source":253,
      "target":254,
      "directed":false,
      "length":0.0106423,
      "support":0.0,
      "removed":false,
      "sequences":[
        "ID_CEC-19-0933|ST_1|CODE_09005|SX_M|RISK_NA|AGE_20|SES_NA|SCO_NA|CD4_2|DRUG_NA|MET_NA|APP_NA|RES_1|REC_0|VEN_NA|CL_63|NAT_NA|2019-11-27",
        "ID_CEC-19-0941|ST_1|CODE_09002|SX_M|RISK_NA|AGE_40|SES_NA|SCO_NA|CD4_2|DRUG_NA|MET_NA|APP_NA|RES_1|REC_0|VEN_NA|CL_63|NAT_NA|2019-11-29"
      ],
      "attributes":[
        "BULK"
      ]
    },
    {
      "source":253,
      "target":247,
      "directed":false,
      "length":0.00957965,
      "support":0.0,
      "removed":false,
      "sequences":[
        "ID_CEC-19-0933|ST_1|CODE_09005|SX_M|RISK_NA|AGE_20|SES_NA|SCO_NA|CD4_2|DRUG_NA|MET_NA|APP_NA|RES_1|REC_0|VEN_NA|CL_63|NAT_NA|2019-11-27",
        "ID_CEC-21-2690|ST_1|CODE_09004|SX_M|RISK_3|AGE_54|SES_2|SCO_3|CD4_2|DRUG_1|MET_NA|APP_0|RES_1|REC_1|VEN_0|CL_63|NAT_mex|2021-02-18"
      ],
      "attributes":[
        "BULK"
      ]
    },
    {
      "source":253,
      "target":243,
      "directed":false,
      "length":0.0056538,
      "support":0.0,
      "removed":false,
      "sequences":[
        "ID_CEC-19-0933|ST_1|CODE_09005|SX_M|RISK_NA|AGE_20|SES_NA|SCO_NA|CD4_2|DRUG_NA|MET_NA|APP_NA|RES_1|REC_0|VEN_NA|CL_63|NAT_NA|2019-11-27",
        "ID_CEC-21-3938|ST_2|CODE_15033|SX_M|RISK_3|AGE_29|SES_2|SCO_2|CD4_1|DRUG_0|MET_NA|APP_0|RES_1|REC_0|VEN_0|CL_63|NAT_mex|2021-06-10"
      ],
      "attributes":[
        "BULK"
      ]
    },
    {
      "source":253,
      "target":244,
      "directed":false,
      "length":0.00707178,
      "support":0.0,
      "removed":false,
      "sequences":[
        "ID_CEC-19-0933|ST_1|CODE_09005|SX_M|RISK_NA|AGE_20|SES_NA|SCO_NA|CD4_2|DRUG_NA|MET_NA|APP_NA|RES_1|REC_0|VEN_NA|CL_63|NAT_NA|2019-11-27",
        "ID_CEC-21-4206|ST_2|CODE_15104|SX_M|RISK_3|AGE_37|SES_2|SCO_3|CD4_1|DRUG_0|MET_NA|APP_0|RES_1|REC_0|VEN_0|CL_63|NAT_mex|2021-07-05"
      ],
      "attributes":[
        "BULK"
      ]
    },
    {
      "source":253,
      "target":248,
      "directed":false,
      "length":0.00993553,
      "support":0.0,
      "removed":false,
      "sequences":[
        "ID_CEC-19-0933|ST_1|CODE_09005|SX_M|RISK_NA|AGE_20|SES_NA|SCO_NA|CD4_2|DRUG_NA|MET_NA|APP_NA|RES_1|REC_0|VEN_NA|CL_63|NAT_NA|2019-11-27",
        "ID_CEC-21-5146|ST_1|CODE_07106|SX_M|RISK_3|AGE_29|SES_2|SCO_2|CD4_2|DRUG_1|MET_NA|APP_1|RES_1|REC_1|VEN_0|CL_63|NAT_mex|2021-10-08"
      ],
      "attributes":[
        "BULK"
      ]
    },
    {
      "source":253,
      "target":245,
      "directed":false,
      "length":0.0127963,
      "support":0.0,
      "removed":false,
      "sequences":[
        "ID_CEC-19-0933|ST_1|CODE_09005|SX_M|RISK_NA|AGE_20|SES_NA|SCO_NA|CD4_2|DRUG_NA|MET_NA|APP_NA|RES_1|REC_0|VEN_NA|CL_63|NAT_NA|2019-11-27",
        "ID_CEC-22-6548|ST_1|CODE_09015|SX_M|RISK_3|AGE_45|SES_2|SCO_3|CD4_2|DRUG_1|MET_NA|APP_1|RES_1|REC_0|VEN_1|CL_NA|NAT_mex|2022-02-21"
      ],
      "attributes":[
        "BULK"
      ]
    },
    {
      "source":253,
      "target":249,
      "directed":false,
      "length":0.0110179,
      "support":0.0,
      "removed":false,
      "sequences":[
        "ID_CEC-19-0933|ST_1|CODE_09005|SX_M|RISK_NA|AGE_20|SES_NA|SCO_NA|CD4_2|DRUG_NA|MET_NA|APP_NA|RES_1|REC_0|VEN_NA|CL_63|NAT_NA|2019-11-27",
        "ID_CEC-22-9841|ST_2|CODE_15011|SX_M|RISK_3|AGE_40|SES_2|SCO_2|CD4_1|DRUG_1|MET_NA|APP_0|RES_1|REC_0|VEN_1|CL_63|NAT_mex|2022-12-12"
      ],
      "attributes":[
        "BULK"
      ]
    },
    {
      "source":1925,
      "target":1926,
      "directed":false,
      "length":0.0102835,
      "support":0.0,
      "removed":false,
      "sequences":[
        "ID_CEC-19-0935|ST_2|CODE_15121|SX_M|RISK_NA|AGE_40|SES_NA|SCO_NA|CD4_2|DRUG_NA|MET_NA|APP_NA|RES_1|REC_0|VEN_NA|CL_310|NAT_NA|2019-11-27",
        "ID_CEC-21-4468|ST_2|CODE_15058|SX_M|RISK_3|AGE_26|SES_2|SCO_3|CD4_2|DRUG_1|MET_NA|APP_1|RES_1|REC_0|VEN_1|CL_310|NAT_mex|2021-08-04"
      ],
      "attributes":[
        "BULK"
      ]
    },
    {
      "source":2543,
      "target":2542,
      "directed":false,
      "length":0.0120845,
      "support":0.0,
      "removed":false,
      "sequences":[
        "ID_CEC-19-0939|ST_1|CODE_09016|SX_FT|RISK_4|AGE_45|SES_1|SCO_1|CD4_2|DRUG_0|MET_NA|APP_NA|RES_1|REC_0|VEN_NA|CL_752|NAT_mex|2019-11-29",
        "ID_CEC-21-4437|ST_1|CODE_09015|SX_M|RISK_3|AGE_30|SES_2|SCO_3|CD4_2|DRUG_0|MET_NA|APP_1|RES_1|REC_0|VEN_0|CL_752|NAT_mex|2021-08-03"
      ],
      "attributes":[
        "BULK"
      ]
    },
    {
      "source":254,
      "target":243,
      "directed":false,
      "length":0.0113577,
      "support":0.0,
      "removed":false,
      "sequences":[
        "ID_CEC-19-0941|ST_1|CODE_09002|SX_M|RISK_NA|AGE_40|SES_NA|SCO_NA|CD4_2|DRUG_NA|MET_NA|APP_NA|RES_1|REC_0|VEN_NA|CL_63|NAT_NA|2019-11-29",
        "ID_CEC-21-3938|ST_2|CODE_15033|SX_M|RISK_3|AGE_29|SES_2|SCO_2|CD4_1|DRUG_0|MET_NA|APP_0|RES_1|REC_0|VEN_0|CL_63|NAT_mex|2021-06-10"
      ],
      "attributes":[
        "BULK"
      ]
    },
    {
      "source":254,
      "target":244,
      "directed":false,
      "length":0.00992984,
      "support":0.0,
      "removed":false,
      "sequences":[
        "ID_CEC-19-0941|ST_1|CODE_09002|SX_M|RISK_NA|AGE_40|SES_NA|SCO_NA|CD4_2|DRUG_NA|MET_NA|APP_NA|RES_1|REC_0|VEN_NA|CL_63|NAT_NA|2019-11-29",
        "ID_CEC-21-4206|ST_2|CODE_15104|SX_M|RISK_3|AGE_37|SES_2|SCO_3|CD4_1|DRUG_0|MET_NA|APP_0|RES_1|REC_0|VEN_0|CL_63|NAT_mex|2021-07-05"
      ],
      "attributes":[
        "BULK"
      ]
    },
    {
      "source":1966,
      "target":1968,
      "directed":false,
      "length":0.0138697,
      "support":0.0,
      "removed":false,
      "sequences":[
        "ID_CEC-19-0949|ST_2|CODE_15057|SX_M|RISK_NA|AGE_26|SES_NA|SCO_NA|CD4_2|DRUG_NA|MET_NA|APP_NA|RES_5|REC_0|VEN_NA|CL_552|NAT_NA|2019-12-02",
        "ID_CEC-22-7592|ST_1|CODE_09007|SX_M|RISK_3|AGE_24|SES_2|SCO_2|CD4_2|DRUG_0|MET_NA|APP_1|RES_5|REC_0|VEN_1|CL_552|NAT_mex|2022-05-19"
      ],
      "attributes":[
        "BULK"
      ]
    },
    {
      "source":2544,
      "target":2545,
      "directed":false,
      "length":0.0120833,
      "support":0.0,
      "removed":false,
      "sequences":[
        "ID_CEC-19-0950|ST_2|CODE_15037|SX_M|RISK_NA|AGE_20|SES_NA|SCO_NA|CD4_2|DRUG_NA|MET_NA|APP_NA|RES_1|REC_0|VEN_NA|CL_231|NAT_NA|2019-12-02",
        "ID_CEC-22-8721|ST_1|CODE_09007|SX_FT|RISK_4|AGE_38|SES_2|SCO_2|CD4_1|DRUG_1|MET_NA|APP_0|RES_1|REC_0|VEN_1|CL_231|NAT_mex|2022-08-23"
      ],
      "attributes":[
        "BULK"
      ]
    },
    {
      "source":2547,
      "target":2546,
      "directed":false,
      "length":0.00282042,
      "support":0.0,
      "removed":false,
      "sequences":[
        "ID_CEC-19-0951|ST_2|CODE_15122|SX_M|RISK_NA|AGE_26|SES_NA|SCO_NA|CD4_2|DRUG_NA|MET_NA|APP_NA|RES_1|REC_0|VEN_NA|CL_46|NAT_NA|2019-12-02",
        "ID_CEC-22-6159|ST_2|CODE_15015|SX_M|RISK_2|AGE_39|SES_2|SCO_2|CD4_1|DRUG_1|MET_NA|APP_1|RES_1|REC_0|VEN_1|CL_46|NAT_mex|2022-01-18"
      ],
      "attributes":[
        "BULK"
      ]
    },
    {
      "source":318,
      "target":319,
      "directed":false,
      "length":0.0131573,
      "support":0.0,
      "removed":false,
      "sequences":[
        "ID_CEC-19-0952|ST_2|CODE_15109|SX_M|RISK_NA|AGE_25|SES_NA|SCO_NA|CD4_2|DRUG_NA|MET_NA|APP_NA|RES_1|REC_0|VEN_NA|CL_17|NAT_NA|2019-12-02",
        "ID_CEC-21-2473|ST_1|CODE_09005|SX_M|RISK_3|AGE_29|SES_1|SCO_2|CD4_1|DRUG_0|MET_NA|APP_1|RES_1|REC_0|VEN_1|CL_17|NAT_mex|2021-01-26"
      ],
      "attributes":[
        "BULK"
      ]
    },
    {
      "source":318,
      "target":329,
      "directed":false,
      "length":0.0138784,
      "support":0.0,
      "removed":false,
      "sequences":[
        "ID_CEC-19-0952|ST_2|CODE_15109|SX_M|RISK_NA|AGE_25|SES_NA|SCO_NA|CD4_2|DRUG_NA|MET_NA|APP_NA|RES_1|REC_0|VEN_NA|CL_17|NAT_NA|2019-12-02",
        "ID_CEC-22-9213|ST_2|CODE_15109|SX_M|RISK_NA|AGE_33|SES_NA|SCO_NA|CD4_1|DRUG_NA|MET_NA|APP_NA|RES_1|REC_0|VEN_NA|CL_17|NAT_NA|2022-10-05"
      ],
      "attributes":[
        "BULK"
      ]
    },
    {
      "source":318,
      "target":330,
      "directed":false,
      "length":0.0138748,
      "support":0.0,
      "removed":false,
      "sequences":[
        "ID_CEC-19-0952|ST_2|CODE_15109|SX_M|RISK_NA|AGE_25|SES_NA|SCO_NA|CD4_2|DRUG_NA|MET_NA|APP_NA|RES_1|REC_0|VEN_NA|CL_17|NAT_NA|2019-12-02",
        "ID_CEC-22-9744|ST_2|CODE_15104|SX_M|RISK_3|AGE_25|SES_2|SCO_2|CD4_2|DRUG_1|MET_NA|APP_1|RES_1|REC_1|VEN_1|CL_17|NAT_mex|2022-12-02"
      ],
      "attributes":[
        "BULK"
      ]
    },
    {
      "source":1484,
      "target":1485,
      "directed":false,
      "length":0.00459044,
      "support":0.0,
      "removed":false,
      "sequences":[
        "ID_CEC-19-0953|ST_2|CODE_15031|SX_M|RISK_NA|AGE_25|SES_NA|SCO_NA|CD4_2|DRUG_NA|MET_NA|APP_NA|RES_1|REC_1|VEN_NA|CL_193|NAT_NA|2019-12-03",
        "ID_CEC-20-2027|ST_2|CODE_15031|SX_M|RISK_NA|AGE_31|SES_NA|SCO_NA|CD4_1|DRUG_NA|MET_NA|APP_NA|RES_1|REC_0|VEN_NA|CL_193|NAT_mex|2020-11-13"
      ],
      "attributes":[
        "BULK"
      ]
    },
    {
      "source":1484,
      "target":1486,
      "directed":false,
      "length":0.00565603,
      "support":0.0,
      "removed":false,
      "sequences":[
        "ID_CEC-19-0953|ST_2|CODE_15031|SX_M|RISK_NA|AGE_25|SES_NA|SCO_NA|CD4_2|DRUG_NA|MET_NA|APP_NA|RES_1|REC_1|VEN_NA|CL_193|NAT_NA|2019-12-03",
        "ID_CEC-22-7286|ST_2|CODE_15058|SX_M|RISK_3|AGE_29|SES_1|SCO_2|CD4_2|DRUG_1|MET_NA|APP_0|RES_1|REC_0|VEN_1|CL_193|NAT_mex|2022-04-26"
      ],
      "attributes":[
        "BULK"
      ]
    },
    {
      "source":1484,
      "target":1487,
      "directed":false,
      "length":0.00779991,
      "support":0.0,
      "removed":false,
      "sequences":[
        "ID_CEC-19-0953|ST_2|CODE_15031|SX_M|RISK_NA|AGE_25|SES_NA|SCO_NA|CD4_2|DRUG_NA|MET_NA|APP_NA|RES_1|REC_1|VEN_NA|CL_193|NAT_NA|2019-12-03",
        "ID_CEC-22-9260|ST_2|CODE_15031|SX_M|RISK_3|AGE_37|SES_1|SCO_2|CD4_1|DRUG_0|MET_NA|APP_1|RES_1|REC_0|VEN_0|CL_193|NAT_mex|2022-10-10"
      ],
      "attributes":[
        "BULK"
      ]
    },
    {
      "source":641,
      "target":642,
      "directed":false,
      "length":0.00886255,
      "support":0.0,
      "removed":false,
      "sequences":[
        "ID_CEC-19-0954|ST_1|CODE_09003|SX_M|RISK_NA|AGE_25|SES_NA|SCO_NA|CD4_2|DRUG_NA|MET_NA|APP_NA|RES_1|REC_1|VEN_NA|CL_49|NAT_NA|2019-12-03",
        "ID_CEC-20-1206|ST_1|CODE_09006|SX_M|RISK_3|AGE_26|SES_2|SCO_2|CD4_2|DRUG_1|MET_NA|APP_1|RES_5|REC_0|VEN_1|CL_49|NAT_mex|2020-08-19"
      ],
      "attributes":[
        "BULK"
      ]
    },
    {
      "source":641,
      "target":643,
      "directed":false,
      "length":0.0121019,
      "support":0.0,
      "removed":false,
      "sequences":[
        "ID_CEC-19-0954|ST_1|CODE_09003|SX_M|RISK_NA|AGE_25|SES_NA|SCO_NA|CD4_2|DRUG_NA|MET_NA|APP_NA|RES_1|REC_1|VEN_NA|CL_49|NAT_NA|2019-12-03",
        "ID_CEC-21-3979|ST_1|CODE_09005|SX_M|RISK_3|AGE_26|SES_1|SCO_2|CD4_2|DRUG_1|MET_NA|APP_1|RES_1|REC_0|VEN_0|CL_49|NAT_mex|2021-06-14"
      ],
      "attributes":[
        "BULK"
      ]
    },
    {
      "source":641,
      "target":644,
      "directed":false,
      "length":0.0120871,
      "support":0.0,
      "removed":false,
      "sequences":[
        "ID_CEC-19-0954|ST_1|CODE_09003|SX_M|RISK_NA|AGE_25|SES_NA|SCO_NA|CD4_2|DRUG_NA|MET_NA|APP_NA|RES_1|REC_1|VEN_NA|CL_49|NAT_NA|2019-12-03",
        "ID_CEC-21-4835|ST_1|CODE_09013|SX_M|RISK_3|AGE_26|SES_2|SCO_3|CD4_3|DRUG_1|MET_NA|APP_1|RES_1|REC_0|VEN_1|CL_49|NAT_mex|2021-09-13"
      ],
      "attributes":[
        "BULK"
      ]
    },
    {
      "source":641,
      "target":646,
      "directed":false,
      "length":0.0106584,
      "support":0.0,
      "removed":false,
      "sequences":[
        "ID_CEC-19-0954|ST_1|CODE_09003|SX_M|RISK_NA|AGE_25|SES_NA|SCO_NA|CD4_2|DRUG_NA|MET_NA|APP_NA|RES_1|REC_1|VEN_NA|CL_49|NAT_NA|2019-12-03",
        "ID_CEC-22-6945|ST_1|CODE_09014|SX_M|RISK_3|AGE_25|SES_2|SCO_2|CD4_2|DRUG_1|MET_NA|APP_1|RES_1|REC_0|VEN_0|CL_49|NAT_mex|2022-03-25"
      ],
      "attributes":[
        "BULK"
      ]
    },
    {
      "source":641,
      "target":647,
      "directed":false,
      "length":0.0138892,
      "support":0.0,
      "removed":false,
      "sequences":[
        "ID_CEC-19-0954|ST_1|CODE_09003|SX_M|RISK_NA|AGE_25|SES_NA|SCO_NA|CD4_2|DRUG_NA|MET_NA|APP_NA|RES_1|REC_1|VEN_NA|CL_49|NAT_NA|2019-12-03",
        "ID_CEC-22-9529|ST_1|CODE_09007|SX_M|RISK_3|AGE_37|SES_2|SCO_3|CD4_2|DRUG_1|MET_NA|APP_1|RES_1|REC_0|VEN_1|CL_49|NAT_mex|2022-11-08"
      ],
      "attributes":[
        "BULK"
      ]
    },
    {
      "source":641,
      "target":648,
      "directed":false,
      "length":0.00993203,
      "support":0.0,
      "removed":false,
      "sequences":[
        "ID_CEC-19-0954|ST_1|CODE_09003|SX_M|RISK_NA|AGE_25|SES_NA|SCO_NA|CD4_2|DRUG_NA|MET_NA|APP_NA|RES_1|REC_1|VEN_NA|CL_49|NAT_NA|2019-12-03",
        "ID_CEC-22-9713|ST_1|CODE_09006|SX_M|RISK_3|AGE_43|SES_1|SCO_2|CD4_1|DRUG_1|MET_1|APP_1|RES_1|REC_0|VEN_0|CL_49|NAT_mex|2022-11-30"
      ],
      "attributes":[
        "BULK"
      ]
    },
    {
      "source":641,
      "target":649,
      "directed":false,
      "length":0.0113681,
      "support":0.0,
      "removed":false,
      "sequences":[
        "ID_CEC-19-0954|ST_1|CODE_09003|SX_M|RISK_NA|AGE_25|SES_NA|SCO_NA|CD4_2|DRUG_NA|MET_NA|APP_NA|RES_1|REC_1|VEN_NA|CL_49|NAT_NA|2019-12-03",
        "ID_CEC-22-9869|ST_1|CODE_09008|SX_M|RISK_3|AGE_33|SES_2|SCO_3|CD4_2|DRUG_1|MET_NA|APP_0|RES_1|REC_0|VEN_0|CL_49|NAT_mex|2022-12-14"
      ],
      "attributes":[
        "BULK"
      ]
    },
    {
      "source":1491,
      "target":1488,
      "directed":false,
      "length":0.00779014,
      "support":0.0,
      "removed":false,
      "sequences":[
        "ID_CEC-19-0962|ST_2|CODE_15081|SX_M|RISK_NA|AGE_25|SES_NA|SCO_NA|CD4_2|DRUG_NA|MET_NA|APP_NA|RES_1|REC_1|VEN_NA|CL_468|NAT_NA|2019-12-04",
        "ID_CEC-21-4063|ST_1|CODE_07106|SX_M|RISK_3|AGE_23|SES_2|SCO_2|CD4_2|DRUG_1|MET_NA|APP_1|RES_1|REC_0|VEN_0|CL_468|NAT_mex|2021-06-22"
      ],
      "attributes":[
        "BULK"
      ]
    },
    {
      "source":1491,
      "target":1489,
      "directed":false,
      "length":0.00637198,
      "support":0.0,
      "removed":false,
      "sequences":[
        "ID_CEC-19-0962|ST_2|CODE_15081|SX_M|RISK_NA|AGE_25|SES_NA|SCO_NA|CD4_2|DRUG_NA|MET_NA|APP_NA|RES_1|REC_1|VEN_NA|CL_468|NAT_NA|2019-12-04",
        "ID_CEC-22-6145|ST_2|CODE_15081|SX_M|RISK_3|AGE_27|SES_2|SCO_2|CD4_1|DRUG_1|MET_NA|APP_1|RES_1|REC_0|VEN_1|CL_468|NAT_mex|2022-01-17"
      ],
      "attributes":[
        "BULK"
      ]
    },
    {
      "source":1491,
      "target":1490,
      "directed":false,
      "length":0.00778352,
      "support":0.0,
      "removed":false,
      "sequences":[
        "ID_CEC-19-0962|ST_2|CODE_15081|SX_M|RISK_NA|AGE_25|SES_NA|SCO_NA|CD4_2|DRUG_NA|MET_NA|APP_NA|RES_1|REC_1|VEN_NA|CL_468|NAT_NA|2019-12-04",
        "ID_CEC-22-9034|ST_1|CODE_09006|SX_M|RISK_3|AGE_25|SES_2|SCO_2|CD4_2|DRUG_1|MET_NA|APP_1|RES_1|REC_0|VEN_NA|CL_468|NAT_mex|2022-09-21"
      ],
      "attributes":[
        "BULK"
      ]
    },
    {
      "source":477,
      "target":476,
      "directed":false,
      "length":0.0120779,
      "support":0.0,
      "removed":false,
      "sequences":[
        "ID_CEC-19-0963|ST_1|CODE_09012|SX_M|RISK_NA|AGE_26|SES_NA|SCO_NA|CD4_3|DRUG_NA|MET_NA|APP_NA|RES_1|REC_0|VEN_NA|CL_169|NAT_NA|2019-12-04",
        "ID_CEC-20-1650|ST_1|CODE_09010|SX_M|RISK_3|AGE_30|SES_2|SCO_3|CD4_2|DRUG_0|MET_NA|APP_0|RES_1|REC_1|VEN_0|CL_169|NAT_mex|2020-10-08"
      ],
      "attributes":[
        "BULK"
      ]
    },
    {
      "source":477,
      "target":468,
      "directed":false,
      "length":0.00960236,
      "support":0.0,
      "removed":false,
      "sequences":[
        "ID_CEC-19-0963|ST_1|CODE_09012|SX_M|RISK_NA|AGE_26|SES_NA|SCO_NA|CD4_3|DRUG_NA|MET_NA|APP_NA|RES_1|REC_0|VEN_NA|CL_169|NAT_NA|2019-12-04",
        "ID_CEC-21-3050|ST_2|CODE_15058|SX_M|RISK_3|AGE_19|SES_2|SCO_2|CD4_2|DRUG_0|MET_NA|APP_0|RES_1|REC_0|VEN_0|CL_169|NAT_mex|2021-03-24"
      ],
      "attributes":[
        "BULK"
      ]
    },
    {
      "source":477,
      "target":469,
      "directed":false,
      "length":0.011359,
      "support":0.0,
      "removed":false,
      "sequences":[
        "ID_CEC-19-0963|ST_1|CODE_09012|SX_M|RISK_NA|AGE_26|SES_NA|SCO_NA|CD4_3|DRUG_NA|MET_NA|APP_NA|RES_1|REC_0|VEN_NA|CL_169|NAT_NA|2019-12-04",
        "ID_CEC-22-6565|ST_1|CODE_09002|SX_M|RISK_3|AGE_26|SES_1|SCO_3|CD4_2|DRUG_1|MET_1|APP_1|RES_1|REC_1|VEN_1|CL_169|NAT_mex|2022-02-21"
      ],
      "attributes":[
        "BULK"
      ]
    },
    {
      "source":477,
      "target":470,
      "directed":false,
      "length":0.0131507,
      "support":0.0,
      "removed":false,
      "sequences":[
        "ID_CEC-19-0963|ST_1|CODE_09012|SX_M|RISK_NA|AGE_26|SES_NA|SCO_NA|CD4_3|DRUG_NA|MET_NA|APP_NA|RES_1|REC_0|VEN_NA|CL_169|NAT_NA|2019-12-04",
        "ID_CEC-22-7397|ST_2|CODE_15058|SX_M|RISK_3|AGE_29|SES_2|SCO_2|CD4_2|DRUG_1|MET_NA|APP_1|RES_2|REC_0|VEN_0|CL_169|NAT_mex|2022-05-06"
      ],
      "attributes":[
        "BULK"
      ]
    },
    {
      "source":477,
      "target":471,
      "directed":false,
      "length":0.00957209,
      "support":0.0,
      "removed":false,
      "sequences":[
        "ID_CEC-19-0963|ST_1|CODE_09012|SX_M|RISK_NA|AGE_26|SES_NA|SCO_NA|CD4_3|DRUG_NA|MET_NA|APP_NA|RES_1|REC_0|VEN_NA|CL_169|NAT_NA|2019-12-04",
        "ID_CEC-22-8640|ST_1|CODE_09007|SX_M|RISK_3|AGE_26|SES_1|SCO_2|CD4_2|DRUG_0|MET_NA|APP_1|RES_1|REC_1|VEN_1|CL_169|NAT_mex|2022-08-17"
      ],
      "attributes":[
        "BULK"
      ]
    },
    {
      "source":477,
      "target":472,
      "directed":false,
      "length":0.0117116,
      "support":0.0,
      "removed":false,
      "sequences":[
        "ID_CEC-19-0963|ST_1|CODE_09012|SX_M|RISK_NA|AGE_26|SES_NA|SCO_NA|CD4_3|DRUG_NA|MET_NA|APP_NA|RES_1|REC_0|VEN_NA|CL_169|NAT_NA|2019-12-04",
        "ID_CEC-22-8916|ST_1|CODE_09005|SX_M|RISK_3|AGE_32|SES_2|SCO_3|CD4_2|DRUG_1|MET_NA|APP_0|RES_1|REC_0|VEN_0|CL_169|NAT_mex|2022-09-08"
      ],
      "attributes":[
        "BULK"
      ]
    },
    {
      "source":477,
      "target":473,
      "directed":false,
      "length":0.0127855,
      "support":0.0,
      "removed":false,
      "sequences":[
        "ID_CEC-19-0963|ST_1|CODE_09012|SX_M|RISK_NA|AGE_26|SES_NA|SCO_NA|CD4_3|DRUG_NA|MET_NA|APP_NA|RES_1|REC_0|VEN_NA|CL_169|NAT_NA|2019-12-04",
        "ID_CEC-22-8920|ST_1|CODE_09005|SX_M|RISK_3|AGE_31|SES_1|SCO_3|CD4_1|DRUG_1|MET_NA|APP_0|RES_1|REC_0|VEN_0|CL_169|NAT_mex|2022-09-08"
      ],
      "attributes":[
        "BULK"
      ]
    },
    {
      "source":477,
      "target":475,
      "directed":false,
      "length":0.00778468,
      "support":0.0,
      "removed":false,
      "sequences":[
        "ID_CEC-19-0963|ST_1|CODE_09012|SX_M|RISK_NA|AGE_26|SES_NA|SCO_NA|CD4_3|DRUG_NA|MET_NA|APP_NA|RES_1|REC_0|VEN_NA|CL_169|NAT_NA|2019-12-04",
        "ID_CEC-22-9803|ST_1|CODE_09003|SX_M|RISK_3|AGE_30|SES_2|SCO_3|CD4_2|DRUG_1|MET_NA|APP_1|RES_1|REC_0|VEN_1|CL_169|NAT_mex|2022-12-07"
      ],
      "attributes":[
        "BULK"
      ]
    },
    {
      "source":2548,
      "target":2549,
      "directed":false,
      "length":0.0131786,
      "support":0.0,
      "removed":false,
      "sequences":[
        "ID_CEC-19-0971|ST_1|CODE_09005|SX_M|RISK_NA|AGE_28|SES_NA|SCO_NA|CD4_2|DRUG_NA|MET_NA|APP_NA|RES_3|REC_0|VEN_NA|CL_755|NAT_NA|2019-12-04",
        "ID_CEC-22-6992|ST_1|CODE_09007|SX_M|RISK_3|AGE_24|SES_2|SCO_3|CD4_2|DRUG_1|MET_NA|APP_1|RES_1|REC_0|VEN_0|CL_755|NAT_mex|2022-03-30"
      ],
      "attributes":[
        "BULK"
      ]
    },
    {
      "source":2550,
      "target":2551,
      "directed":false,
      "length":0.00246625,
      "support":0.0,
      "removed":false,
      "sequences":[
        "ID_CEC-19-0974|ST_1|CODE_09005|SX_M|RISK_NA|AGE_22|SES_NA|SCO_NA|CD4_2|DRUG_NA|MET_NA|APP_NA|RES_1|REC_1|VEN_NA|CL_142|NAT_NA|2019-12-04",
        "ID_CEC-20-2044|ST_1|CODE_09015|SX_M|RISK_3|AGE_44|SES_1|SCO_3|CD4_1|DRUG_0|MET_NA|APP_0|RES_1|REC_0|VEN_1|CL_142|NAT_mex|2020-11-17"
      ],
      "attributes":[
        "BULK"
      ]
    },
    {
      "source":1495,
      "target":1494,
      "directed":false,
      "length":0.0128013,
      "support":0.0,
      "removed":false,
      "sequences":[
        "ID_CEC-19-0975|ST_1|CODE_09014|SX_M|RISK_NA|AGE_30|SES_NA|SCO_NA|CD4_3|DRUG_NA|MET_NA|APP_NA|RES_5|REC_0|VEN_NA|CL_20|NAT_NA|2019-12-04",
        "ID_CEC-20-1264|ST_1|CODE_09015|SX_M|RISK_3|AGE_29|SES_2|SCO_3|CD4_1|DRUG_1|MET_1|APP_1|RES_1|REC_0|VEN_1|CL_20|NAT_mex|2020-08-25"
      ],
      "attributes":[
        "BULK"
      ]
    },
    {
      "source":1495,
      "target":1492,
      "directed":false,
      "length":0.0102952,
      "support":0.0,
      "removed":false,
      "sequences":[
        "ID_CEC-19-0975|ST_1|CODE_09014|SX_M|RISK_NA|AGE_30|SES_NA|SCO_NA|CD4_3|DRUG_NA|MET_NA|APP_NA|RES_5|REC_0|VEN_NA|CL_20|NAT_NA|2019-12-04",
        "ID_CEC-20-1823|ST_1|CODE_09015|SX_M|RISK_3|AGE_32|SES_2|SCO_3|CD4_1|DRUG_1|MET_1|APP_1|RES_1|REC_0|VEN_0|CL_20|NAT_mex|2020-10-23"
      ],
      "attributes":[
        "BULK"
      ]
    },
    {
      "source":1495,
      "target":1493,
      "directed":false,
      "length":0.0102891,
      "support":0.0,
      "removed":false,
      "sequences":[
        "ID_CEC-19-0975|ST_1|CODE_09014|SX_M|RISK_NA|AGE_30|SES_NA|SCO_NA|CD4_3|DRUG_NA|MET_NA|APP_NA|RES_5|REC_0|VEN_NA|CL_20|NAT_NA|2019-12-04",
        "ID_CEC-21-2676|ST_1|CODE_09016|SX_M|RISK_3|AGE_31|SES_2|SCO_3|CD4_2|DRUG_1|MET_NA|APP_1|RES_1|REC_0|VEN_0|CL_20|NAT_mex|2021-02-16"
      ],
      "attributes":[
        "BULK"
      ]
    },
    {
      "source":1008,
      "target":1003,
      "directed":false,
      "length":0.00960066,
      "support":0.0,
      "removed":false,
      "sequences":[
        "ID_CEC-19-0978|ST_1|CODE_09006|SX_M|RISK_NA|AGE_20|SES_NA|SCO_NA|CD4_1|DRUG_NA|MET_NA|APP_NA|RES_1|REC_0|VEN_NA|CL_106|NAT_NA|2019-12-04",
        "ID_CEC-21-2616|ST_2|CODE_15058|SX_M|RISK_3|AGE_23|SES_2|SCO_2|CD4_1|DRUG_0|MET_NA|APP_1|RES_1|REC_0|VEN_1|CL_106|NAT_mex|2021-02-08"
      ],
      "attributes":[
        "BULK"
      ]
    },
    {
      "source":1008,
      "target":1005,
      "directed":false,
      "length":0.0120874,
      "support":0.0,
      "removed":false,
      "sequences":[
        "ID_CEC-19-0978|ST_1|CODE_09006|SX_M|RISK_NA|AGE_20|SES_NA|SCO_NA|CD4_1|DRUG_NA|MET_NA|APP_NA|RES_1|REC_0|VEN_NA|CL_106|NAT_NA|2019-12-04",
        "ID_CEC-21-3928|ST_1|CODE_09007|SX_M|RISK_2|AGE_26|SES_2|SCO_2|CD4_1|DRUG_0|MET_NA|APP_1|RES_1|REC_0|VEN_0|CL_106|NAT_mex|2021-06-09"
      ],
      "attributes":[
        "BULK"
      ]
    },
    {
      "source":1008,
      "target":1006,
      "directed":false,
      "length":0.013164,
      "support":0.0,
      "removed":false,
      "sequences":[
        "ID_CEC-19-0978|ST_1|CODE_09006|SX_M|RISK_NA|AGE_20|SES_NA|SCO_NA|CD4_1|DRUG_NA|MET_NA|APP_NA|RES_1|REC_0|VEN_NA|CL_106|NAT_NA|2019-12-04",
        "ID_CEC-22-6716|ST_1|CODE_09003|SX_M|RISK_3|AGE_20|SES_1|SCO_2|CD4_1|DRUG_1|MET_NA|APP_1|RES_1|REC_0|VEN_1|CL_106|NAT_mex|2022-03-07"
      ],
      "attributes":[
        "BULK"
      ]
    },
    {
      "source":1008,
      "target":1007,
      "directed":false,
      "length":0.00494676,
      "support":0.0,
      "removed":false,
      "sequences":[
        "ID_CEC-19-0978|ST_1|CODE_09006|SX_M|RISK_NA|AGE_20|SES_NA|SCO_NA|CD4_1|DRUG_NA|MET_NA|APP_NA|RES_1|REC_0|VEN_NA|CL_106|NAT_NA|2019-12-04",
        "ID_CEC-22-8588|ST_2|CODE_15058|SX_M|RISK_3|AGE_28|SES_2|SCO_2|CD4_1|DRUG_0|MET_NA|APP_1|RES_1|REC_0|VEN_1|CL_106|NAT_mex|2022-08-12"
      ],
      "attributes":[
        "BULK"
      ]
    },
    {
      "source":2553,
      "target":2552,
      "directed":false,
      "length":0.00957568,
      "support":0.0,
      "removed":false,
      "sequences":[
        "ID_CEC-19-0980|ST_1|CODE_09011|SX_M|RISK_NA|AGE_35|SES_NA|SCO_NA|CD4_1|DRUG_NA|MET_NA|APP_NA|RES_2|REC_0|VEN_NA|CL_756|NAT_NA|2019-12-04",
        "ID_CEC-21-4429|ST_1|CODE_09014|SX_M|RISK_3|AGE_33|SES_1|SCO_3|CD4_1|DRUG_1|MET_NA|APP_1|RES_2|REC_0|VEN_0|CL_756|NAT_mex|2021-08-02"
      ],
      "attributes":[
        "BULK"
      ]
    },
    {
      "source":2554,
      "target":2555,
      "directed":false,
      "length":0.00140854,
      "support":0.0,
      "removed":false,
      "sequences":[
        "ID_CEC-19-0983|ST_1|CODE_09015|SX_M|RISK_NA|AGE_29|SES_NA|SCO_NA|CD4_3|DRUG_NA|MET_NA|APP_NA|RES_1|REC_0|VEN_NA|CL_94|NAT_NA|2019-12-04",
        "ID_CEC-19-1026|ST_1|CODE_09015|SX_M|RISK_NA|AGE_33|SES_NA|SCO_NA|CD4_2|DRUG_NA|MET_NA|APP_NA|RES_1|REC_NA|VEN_NA|CL_94|NAT_NA|2019-12-11"
      ],
      "attributes":[
        "BULK"
      ]
    },
    {
      "source":970,
      "target":972,
      "directed":false,
      "length":0.0128074,
      "support":0.0,
      "removed":false,
      "sequences":[
        "ID_CEC-19-0984|ST_1|CODE_09002|SX_M|RISK_NA|AGE_41|SES_NA|SCO_NA|CD4_3|DRUG_NA|MET_NA|APP_NA|RES_1|REC_NA|VEN_NA|CL_82|NAT_NA|2019-12-04",
        "ID_CEC-22-9057|ST_1|CODE_09015|SX_M|RISK_3|AGE_34|SES_1|SCO_2|CD4_2|DRUG_1|MET_NA|APP_1|RES_1|REC_0|VEN_0|CL_82|NAT_mex|2022-09-23"
      ],
      "attributes":[
        "BULK"
      ]
    },
    {
      "source":1094,
      "target":1090,
      "directed":false,
      "length":0.0095808,
      "support":0.0,
      "removed":false,
      "sequences":[
        "ID_CEC-19-0986|ST_1|CODE_09010|SX_M|RISK_NA|AGE_38|SES_NA|SCO_NA|CD4_3|DRUG_NA|MET_NA|APP_NA|RES_6|REC_0|VEN_NA|CL_140|NAT_NA|2019-12-04",
        "ID_CEC-21-4477|ST_1|CODE_09008|SX_M|RISK_3|AGE_23|SES_2|SCO_3|CD4_2|DRUG_1|MET_NA|APP_0|RES_6|REC_1|VEN_1|CL_140|NAT_mex|2021-08-05"
      ],
      "attributes":[
        "BULK"
      ]
    },
    {
      "source":1094,
      "target":1092,
      "directed":false,
      "length":0.0128247,
      "support":0.0,
      "removed":false,
      "sequences":[
        "ID_CEC-19-0986|ST_1|CODE_09010|SX_M|RISK_NA|AGE_38|SES_NA|SCO_NA|CD4_3|DRUG_NA|MET_NA|APP_NA|RES_6|REC_0|VEN_NA|CL_140|NAT_NA|2019-12-04",
        "ID_CEC-22-7244|ST_1|CODE_09010|SX_M|RISK_3|AGE_25|SES_1|SCO_3|CD4_1|DRUG_1|MET_NA|APP_1|RES_1|REC_0|VEN_1|CL_140|NAT_mex|2022-04-22"
      ],
      "attributes":[
        "BULK"
      ]
    },
    {
      "source":184,
      "target":187,
      "directed":false,
      "length":0.0110025,
      "support":0.0,
      "removed":false,
      "sequences":[
        "ID_CEC-19-0988|ST_1|CODE_09015|SX_M|RISK_NA|AGE_28|SES_NA|SCO_NA|CD4_1|DRUG_NA|MET_NA|APP_NA|RES_1|REC_0|VEN_NA|CL_109|NAT_NA|2019-12-04",
        "ID_CEC-20-1644|ST_1|CODE_09007|SX_M|RISK_3|AGE_23|SES_2|SCO_2|CD4_2|DRUG_1|MET_NA|APP_1|RES_1|REC_0|VEN_0|CL_109|NAT_mex|2020-10-08"
      ],
      "attributes":[
        "BULK"
      ]
    },
    {
      "source":184,
      "target":176,
      "directed":false,
      "length":0.0110024,
      "support":0.0,
      "removed":false,
      "sequences":[
        "ID_CEC-19-0988|ST_1|CODE_09015|SX_M|RISK_NA|AGE_28|SES_NA|SCO_NA|CD4_1|DRUG_NA|MET_NA|APP_NA|RES_1|REC_0|VEN_NA|CL_109|NAT_NA|2019-12-04",
        "ID_CEC-22-7309|ST_2|CODE_15121|SX_M|RISK_3|AGE_28|SES_2|SCO_3|CD4_2|DRUG_1|MET_NA|APP_1|RES_1|REC_0|VEN_1|CL_109|NAT_mex|2022-04-28"
      ],
      "attributes":[
        "BULK"
      ]
    },
    {
      "source":1499,
      "target":1496,
      "directed":false,
      "length":0.00958165,
      "support":0.0,
      "removed":false,
      "sequences":[
        "ID_CEC-19-0989|ST_1|CODE_09005|SX_M|RISK_NA|AGE_33|SES_NA|SCO_NA|CD4_2|DRUG_NA|MET_NA|APP_NA|RES_1|REC_0|VEN_NA|CL_342|NAT_NA|2019-12-05",
        "ID_CEC-21-3617|ST_2|CODE_15104|SX_M|RISK_3|AGE_25|SES_1|SCO_2|CD4_2|DRUG_1|MET_NA|APP_1|RES_1|REC_0|VEN_0|CL_342|NAT_mex|2021-05-12"
      ],
      "attributes":[
        "BULK"
      ]
    },
    {
      "source":1499,
      "target":1497,
      "directed":false,
      "length":0.00423588,
      "support":0.0,
      "removed":false,
      "sequences":[
        "ID_CEC-19-0989|ST_1|CODE_09005|SX_M|RISK_NA|AGE_33|SES_NA|SCO_NA|CD4_2|DRUG_NA|MET_NA|APP_NA|RES_1|REC_0|VEN_NA|CL_342|NAT_NA|2019-12-05",
        "ID_CEC-21-4194|ST_1|CODE_09005|SX_M|RISK_NA|AGE_30|SES_NA|SCO_NA|CD4_2|DRUG_NA|MET_NA|APP_NA|RES_1|REC_0|VEN_NA|CL_342|NAT_mex|2021-07-02"
      ],
      "attributes":[
        "BULK"
      ]
    },
    {
      "source":1499,
      "target":1498,
      "directed":false,
      "length":0.0106573,
      "support":0.0,
      "removed":false,
      "sequences":[
        "ID_CEC-19-0989|ST_1|CODE_09005|SX_M|RISK_NA|AGE_33|SES_NA|SCO_NA|CD4_2|DRUG_NA|MET_NA|APP_NA|RES_1|REC_0|VEN_NA|CL_342|NAT_NA|2019-12-05",
        "ID_CEC-22-5947|ST_2|CODE_15104|SX_M|RISK_3|AGE_38|SES_2|SCO_3|CD4_2|DRUG_1|MET_NA|APP_1|RES_1|REC_0|VEN_0|CL_342|NAT_mex|2022-01-03"
      ],
      "attributes":[
        "BULK"
      ]
    },
    {
      "source":2556,
      "target":2557,
      "directed":false,
      "length":0.00743492,
      "support":0.0,
      "removed":false,
      "sequences":[
        "ID_CEC-19-0990|ST_2|CODE_15099|SX_M|RISK_NA|AGE_24|SES_NA|SCO_NA|CD4_3|DRUG_NA|MET_NA|APP_NA|RES_1|REC_1|VEN_NA|CL_757|NAT_NA|2019-12-05",
        "ID_CEC-21-3598|ST_1|CODE_09005|SX_M|RISK_3|AGE_44|SES_2|SCO_3|CD4_2|DRUG_0|MET_NA|APP_0|RES_1|REC_0|VEN_0|CL_757|NAT_mex|2021-05-10"
      ],
      "attributes":[
        "BULK"
      ]
    },
    {
      "source":1971,
      "target":1969,
      "directed":false,
      "length":0.0124358,
      "support":0.0,
      "removed":false,
      "sequences":[
        "ID_CEC-19-0993|ST_1|CODE_09014|SX_M|RISK_NA|AGE_30|SES_NA|SCO_NA|CD4_1|DRUG_NA|MET_NA|APP_NA|RES_1|REC_0|VEN_NA|CL_100|NAT_NA|2019-12-09",
        "ID_CEC-22-5973|ST_1|CODE_09014|SX_M|RISK_3|AGE_39|SES_2|SCO_3|CD4_2|DRUG_0|MET_NA|APP_0|RES_1|REC_0|VEN_0|CL_100|NAT_mex|2022-01-04"
      ],
      "attributes":[
        "BULK"
      ]
    },
    {
      "source":1971,
      "target":1970,
      "directed":false,
      "length":0.00743271,
      "support":0.0,
      "removed":false,
      "sequences":[
        "ID_CEC-19-0993|ST_1|CODE_09014|SX_M|RISK_NA|AGE_30|SES_NA|SCO_NA|CD4_1|DRUG_NA|MET_NA|APP_NA|RES_1|REC_0|VEN_NA|CL_100|NAT_NA|2019-12-09",
        "ID_CEC-22-8010|ST_2|CODE_15121|SX_M|RISK_3|AGE_23|SES_2|SCO_3|CD4_3|DRUG_0|MET_NA|APP_1|RES_1|REC_0|VEN_0|CL_100|NAT_mex|2022-06-20"
      ],
      "attributes":[
        "BULK"
      ]
    },
    {
      "source":2558,
      "target":2559,
      "directed":false,
      "length":0.0128209,
      "support":0.0,
      "removed":false,
      "sequences":[
        "ID_CEC-19-0995|ST_2|CODE_15104|SX_M|RISK_NA|AGE_26|SES_NA|SCO_NA|CD4_1|DRUG_NA|MET_NA|APP_NA|RES_1|REC_0|VEN_NA|CL_39|NAT_NA|2019-12-09",
        "ID_CEC-19-0999|ST_1|CODE_09015|SX_M|RISK_NA|AGE_31|SES_NA|SCO_NA|CD4_2|DRUG_NA|MET_NA|APP_NA|RES_1|REC_0|VEN_NA|CL_39|NAT_NA|2019-12-09"
      ],
      "attributes":[
        "BULK"
      ]
    },
    {
      "source":284,
      "target":285,
      "directed":false,
      "length":0.00672693,
      "support":0.0,
      "removed":false,
      "sequences":[
        "ID_CEC-19-0996|ST_2|CODE_15121|SX_M|RISK_NA|AGE_36|SES_NA|SCO_NA|CD4_1|DRUG_NA|MET_NA|APP_NA|RES_1|REC_0|VEN_NA|CL_214|NAT_NA|2019-12-09",
        "ID_CEC-20-0940|ST_2|CODE_15013|SX_M|RISK_3|AGE_28|SES_2|SCO_2|CD4_1|DRUG_1|MET_NA|APP_0|RES_1|REC_0|VEN_0|CL_214|NAT_mex|2020-07-16"
      ],
      "attributes":[
        "BULK"
      ]
    },
    {
      "source":284,
      "target":286,
      "directed":false,
      "length":0.0088656,
      "support":0.0,
      "removed":false,
      "sequences":[
        "ID_CEC-19-0996|ST_2|CODE_15121|SX_M|RISK_NA|AGE_36|SES_NA|SCO_NA|CD4_1|DRUG_NA|MET_NA|APP_NA|RES_1|REC_0|VEN_NA|CL_214|NAT_NA|2019-12-09",
        "ID_CEC-20-1699|ST_1|CODE_09002|SX_M|RISK_3|AGE_19|SES_2|SCO_2|CD4_2|DRUG_0|MET_NA|APP_1|RES_1|REC_0|VEN_0|CL_214|NAT_mex|2020-10-13"
      ],
      "attributes":[
        "BULK"
      ]
    },
    {
      "source":284,
      "target":287,
      "directed":false,
      "length":0.00815071,
      "support":0.0,
      "removed":false,
      "sequences":[
        "ID_CEC-19-0996|ST_2|CODE_15121|SX_M|RISK_NA|AGE_36|SES_NA|SCO_NA|CD4_1|DRUG_NA|MET_NA|APP_NA|RES_1|REC_0|VEN_NA|CL_214|NAT_NA|2019-12-09",
        "ID_CEC-20-1772|ST_1|CODE_09015|SX_M|RISK_3|AGE_28|SES_2|SCO_2|CD4_1|DRUG_1|MET_NA|APP_0|RES_1|REC_0|VEN_0|CL_214|NAT_mex|2020-10-20"
      ],
      "attributes":[
        "BULK"
      ]
    },
    {
      "source":284,
      "target":273,
      "directed":false,
      "length":0.0124598,
      "support":0.0,
      "removed":false,
      "sequences":[
        "ID_CEC-19-0996|ST_2|CODE_15121|SX_M|RISK_NA|AGE_36|SES_NA|SCO_NA|CD4_1|DRUG_NA|MET_NA|APP_NA|RES_1|REC_0|VEN_NA|CL_214|NAT_NA|2019-12-09",
        "ID_CEC-21-3407|ST_2|CODE_15109|SX_M|RISK_3|AGE_26|SES_1|SCO_NA|CD4_1|DRUG_0|MET_NA|APP_1|RES_1|REC_0|VEN_0|CL_214|NAT_mex|2021-04-22"
      ],
      "attributes":[
        "BULK"
      ]
    },
    {
      "source":284,
      "target":274,
      "directed":false,
      "length":0.00779972,
      "support":0.0,
      "removed":false,
      "sequences":[
        "ID_CEC-19-0996|ST_2|CODE_15121|SX_M|RISK_NA|AGE_36|SES_NA|SCO_NA|CD4_1|DRUG_NA|MET_NA|APP_NA|RES_1|REC_0|VEN_NA|CL_214|NAT_NA|2019-12-09",
        "ID_CEC-21-3712|ST_1|CODE_07106|SX_M|RISK_3|AGE_30|SES_1|SCO_3|CD4_2|DRUG_0|MET_NA|APP_0|RES_1|REC_1|VEN_0|CL_214|NAT_mex|2021-05-20"
      ],
      "attributes":[
        "BULK"
      ]
    },
    {
      "source":284,
      "target":275,
      "directed":false,
      "length":0.0085004,
      "support":0.0,
      "removed":false,
      "sequences":[
        "ID_CEC-19-0996|ST_2|CODE_15121|SX_M|RISK_NA|AGE_36|SES_NA|SCO_NA|CD4_1|DRUG_NA|MET_NA|APP_NA|RES_1|REC_0|VEN_NA|CL_214|NAT_NA|2019-12-09",
        "ID_CEC-21-3792|ST_2|CODE_15109|SX_M|RISK_3|AGE_25|SES_1|SCO_3|CD4_1|DRUG_0|MET_NA|APP_1|RES_1|REC_0|VEN_1|CL_214|NAT_mex|2021-05-26"
      ],
      "attributes":[
        "BULK"
      ]
    },
    {
      "source":284,
      "target":276,
      "directed":false,
      "length":0.00922966,
      "support":0.0,
      "removed":false,
      "sequences":[
        "ID_CEC-19-0996|ST_2|CODE_15121|SX_M|RISK_NA|AGE_36|SES_NA|SCO_NA|CD4_1|DRUG_NA|MET_NA|APP_NA|RES_1|REC_0|VEN_NA|CL_214|NAT_NA|2019-12-09",
        "ID_CEC-21-5626|ST_2|CODE_15104|SX_M|RISK_3|AGE_40|SES_1|SCO_3|CD4_2|DRUG_0|MET_NA|APP_0|RES_1|REC_0|VEN_0|CL_214|NAT_mex|2021-11-22"
      ],
      "attributes":[
        "BULK"
      ]
    },
    {
      "source":284,
      "target":277,
      "directed":false,
      "length":0.0110225,
      "support":0.0,
      "removed":false,
      "sequences":[
        "ID_CEC-19-0996|ST_2|CODE_15121|SX_M|RISK_NA|AGE_36|SES_NA|SCO_NA|CD4_1|DRUG_NA|MET_NA|APP_NA|RES_1|REC_0|VEN_NA|CL_214|NAT_NA|2019-12-09",
        "ID_CEC-22-6146|ST_2|CODE_15059|SX_M|RISK_NA|AGE_27|SES_NA|SCO_NA|CD4_1|DRUG_NA|MET_NA|APP_NA|RES_1|REC_0|VEN_NA|CL_NA|NAT_NA|2022-01-17"
      ],
      "attributes":[
        "BULK"
      ]
    },
    {
      "source":284,
      "target":278,
      "directed":false,
      "length":0.00923092,
      "support":0.0,
      "removed":false,
      "sequences":[
        "ID_CEC-19-0996|ST_2|CODE_15121|SX_M|RISK_NA|AGE_36|SES_NA|SCO_NA|CD4_1|DRUG_NA|MET_NA|APP_NA|RES_1|REC_0|VEN_NA|CL_214|NAT_NA|2019-12-09",
        "ID_CEC-22-7752|ST_2|CODE_15109|SX_M|RISK_3|AGE_25|SES_1|SCO_2|CD4_2|DRUG_1|MET_NA|APP_1|RES_1|REC_0|VEN_0|CL_214|NAT_mex|2022-05-31"
      ],
      "attributes":[
        "BULK"
      ]
    },
    {
      "source":284,
      "target":280,
      "directed":false,
      "length":0.00779399,
      "support":0.0,
      "removed":false,
      "sequences":[
        "ID_CEC-19-0996|ST_2|CODE_15121|SX_M|RISK_NA|AGE_36|SES_NA|SCO_NA|CD4_1|DRUG_NA|MET_NA|APP_NA|RES_1|REC_0|VEN_NA|CL_214|NAT_NA|2019-12-09",
        "ID_CEC-22-8491|ST_2|CODE_15109|SX_M|RISK_3|AGE_26|SES_2|SCO_3|CD4_1|DRUG_1|MET_NA|APP_0|RES_1|REC_0|VEN_0|CL_214|NAT_mex|2022-08-04"
      ],
      "attributes":[
        "BULK"
      ]
    },
    {
      "source":284,
      "target":281,
      "directed":false,
      "length":0.0106433,
      "support":0.0,
      "removed":false,
      "sequences":[
        "ID_CEC-19-0996|ST_2|CODE_15121|SX_M|RISK_NA|AGE_36|SES_NA|SCO_NA|CD4_1|DRUG_NA|MET_NA|APP_NA|RES_1|REC_0|VEN_NA|CL_214|NAT_NA|2019-12-09",
        "ID_CEC-22-9799|ST_2|CODE_15091|SX_M|RISK_3|AGE_22|SES_2|SCO_2|CD4_2|DRUG_1|MET_NA|APP_1|RES_1|REC_0|VEN_1|CL_214|NAT_mex|2022-12-07"
      ],
      "attributes":[
        "BULK"
      ]
    },
    {
      "source":1081,
      "target":1082,
      "directed":false,
      "length":0.00708169,
      "support":0.0,
      "removed":false,
      "sequences":[
        "ID_CEC-19-0998|ST_1|CODE_09003|SX_M|RISK_NA|AGE_31|SES_NA|SCO_NA|CD4_2|DRUG_NA|MET_NA|APP_NA|RES_1|REC_0|VEN_NA|CL_93|NAT_NA|2019-12-09",
        "ID_CEC-20-1737|ST_1|CODE_09015|SX_M|RISK_3|AGE_28|SES_1|SCO_3|CD4_2|DRUG_1|MET_NA|APP_1|RES_1|REC_0|VEN_0|CL_93|NAT_ven|2020-10-15"
      ],
      "attributes":[
        "BULK"
      ]
    },
    {
      "source":1081,
      "target":1083,
      "directed":false,
      "length":0.0117362,
      "support":0.0,
      "removed":false,
      "sequences":[
        "ID_CEC-19-0998|ST_1|CODE_09003|SX_M|RISK_NA|AGE_31|SES_NA|SCO_NA|CD4_2|DRUG_NA|MET_NA|APP_NA|RES_1|REC_0|VEN_NA|CL_93|NAT_NA|2019-12-09",
        "ID_CEC-21-4867|ST_1|CODE_09005|SX_M|RISK_3|AGE_26|SES_2|SCO_2|CD4_1|DRUG_1|MET_NA|APP_1|RES_1|REC_0|VEN_NA|CL_93|NAT_mex|2021-09-17"
      ],
      "attributes":[
        "BULK"
      ]
    },
    {
      "source":1081,
      "target":1084,
      "directed":false,
      "length":0.0135388,
      "support":0.0,
      "removed":false,
      "sequences":[
        "ID_CEC-19-0998|ST_1|CODE_09003|SX_M|RISK_NA|AGE_31|SES_NA|SCO_NA|CD4_2|DRUG_NA|MET_NA|APP_NA|RES_1|REC_0|VEN_NA|CL_93|NAT_NA|2019-12-09",
        "ID_CEC-22-9420|ST_1|CODE_09015|SX_M|RISK_3|AGE_34|SES_2|SCO_3|CD4_1|DRUG_1|MET_NA|APP_1|RES_1|REC_0|VEN_1|CL_93|NAT_mex|2022-10-26"
      ],
      "attributes":[
        "BULK"
      ]
    },
    {
      "source":588,
      "target":591,
      "directed":false,
      "length":0.0138711,
      "support":0.0,
      "removed":false,
      "sequences":[
        "ID_CEC-19-1002|ST_1|CODE_09004|SX_M|RISK_NA|AGE_22|SES_NA|SCO_NA|CD4_1|DRUG_NA|MET_NA|APP_NA|RES_4|REC_0|VEN_NA|CL_44|NAT_NA|2019-12-09",
        "ID_CEC-21-3645|ST_1|CODE_09002|SX_M|RISK_3|AGE_31|SES_1|SCO_3|CD4_1|DRUG_0|MET_NA|APP_1|RES_4|REC_0|VEN_1|CL_44|NAT_mex|2021-05-14"
      ],
      "attributes":[
        "BULK"
      ]
    },
    {
      "source":588,
      "target":594,
      "directed":false,
      "length":0.0102963,
      "support":0.0,
      "removed":false,
      "sequences":[
        "ID_CEC-19-1002|ST_1|CODE_09004|SX_M|RISK_NA|AGE_22|SES_NA|SCO_NA|CD4_1|DRUG_NA|MET_NA|APP_NA|RES_4|REC_0|VEN_NA|CL_44|NAT_NA|2019-12-09",
        "ID_CEC-22-9385|ST_1|CODE_09011|SX_M|RISK_3|AGE_29|SES_2|SCO_3|CD4_2|DRUG_1|MET_NA|APP_1|RES_4|REC_1|VEN_1|CL_44|NAT_mex|2022-10-24"
      ],
      "attributes":[
        "BULK"
      ]
    },
    {
      "source":2561,
      "target":2560,
      "directed":false,
      "length":0.00494628,
      "support":0.0,
      "removed":false,
      "sequences":[
        "ID_CEC-19-1004|ST_1|CODE_09005|SX_M|RISK_3|AGE_18|SES_2|SCO_2|CD4_2|DRUG_1|MET_1|APP_1|RES_6|REC_0|VEN_1|CL_102|NAT_mex|2019-12-09",
        "ID_CEC-21-3418|ST_2|CODE_15058|SX_M|RISK_3|AGE_24|SES_1|SCO_2|CD4_1|DRUG_0|MET_NA|APP_NA|RES_6|REC_0|VEN_NA|CL_102|NAT_mex|2021-04-22"
      ],
      "attributes":[
        "BULK"
      ]
    },
    {
      "source":1974,
      "target":1972,
      "directed":false,
      "length":0.0138649,
      "support":0.0,
      "removed":false,
      "sequences":[
        "ID_CEC-19-1005|ST_1|CODE_07106|SX_M|RISK_NA|AGE_25|SES_NA|SCO_NA|CD4_2|DRUG_NA|MET_NA|APP_NA|RES_2|REC_0|VEN_NA|CL_553|NAT_NA|2019-12-09",
        "ID_CEC-21-4284|ST_2|CODE_15037|SX_M|RISK_3|AGE_27|SES_2|SCO_2|CD4_1|DRUG_1|MET_NA|APP_1|RES_1|REC_0|VEN_1|CL_553|NAT_mex|2021-07-12"
      ],
      "attributes":[
        "BULK"
      ]
    },
    {
      "source":1974,
      "target":1973,
      "directed":false,
      "length":0.00282012,
      "support":0.0,
      "removed":false,
      "sequences":[
        "ID_CEC-19-1005|ST_1|CODE_07106|SX_M|RISK_NA|AGE_25|SES_NA|SCO_NA|CD4_2|DRUG_NA|MET_NA|APP_NA|RES_2|REC_0|VEN_NA|CL_553|NAT_NA|2019-12-09",
        "ID_CEC-21-4324|ST_1|CODE_09015|SX_M|RISK_3|AGE_59|SES_1|SCO_3|CD4_1|DRUG_0|MET_NA|APP_1|RES_2|REC_0|VEN_1|CL_553|NAT_mex|2021-07-15"
      ],
      "attributes":[
        "BULK"
      ]
    },
    {
      "source":1500,
      "target":1503,
      "directed":false,
      "length":0.0139026,
      "support":0.0,
      "removed":false,
      "sequences":[
        "ID_CEC-19-1011|ST_1|CODE_09007|SX_M|RISK_NA|AGE_19|SES_NA|SCO_NA|CD4_2|DRUG_NA|MET_NA|APP_NA|RES_1|REC_0|VEN_NA|CL_470|NAT_NA|2019-12-09",
        "ID_CEC-22-9298|ST_1|CODE_09007|SX_M|RISK_3|AGE_23|SES_2|SCO_2|CD4_2|DRUG_1|MET_NA|APP_1|RES_1|REC_0|VEN_1|CL_470|NAT_mex|2022-10-13"
      ],
      "attributes":[
        "BULK"
      ]
    },
    {
      "source":1482,
      "target":1483,
      "directed":false,
      "length":0.00105603,
      "support":0.0,
      "removed":false,
      "sequences":[
        "ID_CEC-19-1012|ST_1|CODE_09015|SX_M|RISK_NA|AGE_27|SES_NA|SCO_NA|CD4_2|DRUG_NA|MET_NA|APP_NA|RES_6|REC_NA|VEN_NA|CL_101|NAT_NA|2019-12-09",
        "ID_CEC-20-0912|ST_1|CODE_09015|SX_M|RISK_3|AGE_40|SES_1|SCO_2|CD4_2|DRUG_1|MET_NA|APP_1|RES_2|REC_0|VEN_0|CL_101|NAT_mex|2020-07-14"
      ],
      "attributes":[
        "BULK"
      ]
    },
    {
      "source":1482,
      "target":1480,
      "directed":false,
      "length":0.0120818,
      "support":0.0,
      "removed":false,
      "sequences":[
        "ID_CEC-19-1012|ST_1|CODE_09015|SX_M|RISK_NA|AGE_27|SES_NA|SCO_NA|CD4_2|DRUG_NA|MET_NA|APP_NA|RES_6|REC_NA|VEN_NA|CL_101|NAT_NA|2019-12-09",
        "ID_CEC-20-1952|ST_1|CODE_09015|SX_M|RISK_3|AGE_20|SES_2|SCO_2|CD4_1|DRUG_1|MET_NA|APP_1|RES_2|REC_0|VEN_0|CL_101|NAT_mex|2020-11-06"
      ],
      "attributes":[
        "BULK"
      ]
    },
    {
      "source":1977,
      "target":1975,
      "directed":false,
      "length":0.00458951,
      "support":0.0,
      "removed":false,
      "sequences":[
        "ID_CEC-19-1015|ST_1|CODE_09005|SX_M|RISK_NA|AGE_25|SES_NA|SCO_NA|CD4_2|DRUG_NA|MET_NA|APP_NA|RES_5|REC_NA|VEN_NA|CL_554|NAT_NA|2019-12-09",
        "ID_CEC-21-2426|ST_1|CODE_09005|SX_M|RISK_3|AGE_38|SES_2|SCO_2|CD4_2|DRUG_1|MET_NA|APP_1|RES_5|REC_1|VEN_0|CL_554|NAT_mex|2021-01-20"
      ],
      "attributes":[
        "BULK"
      ]
    },
    {
      "source":1977,
      "target":1976,
      "directed":false,
      "length":0.00672369,
      "support":0.0,
      "removed":false,
      "sequences":[
        "ID_CEC-19-1015|ST_1|CODE_09005|SX_M|RISK_NA|AGE_25|SES_NA|SCO_NA|CD4_2|DRUG_NA|MET_NA|APP_NA|RES_5|REC_NA|VEN_NA|CL_554|NAT_NA|2019-12-09",
        "ID_CEC-22-6168|ST_1|CODE_09005|SX_M|RISK_3|AGE_27|SES_1|SCO_3|CD4_1|DRUG_1|MET_NA|APP_1|RES_5|REC_0|VEN_1|CL_554|NAT_mex|2022-01-18"
      ],
      "attributes":[
        "BULK"
      ]
    },
    {
      "source":60,
      "target":49,
      "directed":false,
      "length":0.0124624,
      "support":0.0,
      "removed":false,
      "sequences":[
        "ID_CEC-19-1016|ST_1|CODE_09002|SX_M|RISK_NA|AGE_24|SES_NA|SCO_NA|CD4_2|DRUG_NA|MET_NA|APP_NA|RES_1|REC_NA|VEN_NA|CL_10|NAT_NA|2019-12-09",
        "ID_CEC-20-1199|ST_1|CODE_09003|SX_M|RISK_NA|AGE_25|SES_NA|SCO_NA|CD4_1|DRUG_NA|MET_NA|APP_NA|RES_1|REC_0|VEN_NA|CL_10|NAT_NA|2020-08-19"
      ],
      "attributes":[
        "BULK"
      ]
    },
    {
      "source":60,
      "target":51,
      "directed":false,
      "length":0.0128218,
      "support":0.0,
      "removed":false,
      "sequences":[
        "ID_CEC-19-1016|ST_1|CODE_09002|SX_M|RISK_NA|AGE_24|SES_NA|SCO_NA|CD4_2|DRUG_NA|MET_NA|APP_NA|RES_1|REC_NA|VEN_NA|CL_10|NAT_NA|2019-12-09",
        "ID_CEC-20-1318|ST_1|CODE_09003|SX_M|RISK_3|AGE_22|SES_2|SCO_2|CD4_1|DRUG_0|MET_NA|APP_1|RES_1|REC_0|VEN_0|CL_10|NAT_mex|2020-09-01"
      ],
      "attributes":[
        "BULK"
      ]
    },
    {
      "source":60,
      "target":36,
      "directed":false,
      "length":0.00353188,
      "support":0.0,
      "removed":false,
      "sequences":[
        "ID_CEC-19-1016|ST_1|CODE_09002|SX_M|RISK_NA|AGE_24|SES_NA|SCO_NA|CD4_2|DRUG_NA|MET_NA|APP_NA|RES_1|REC_NA|VEN_NA|CL_10|NAT_NA|2019-12-09",
        "ID_CEC-21-2667|ST_1|CODE_09005|SX_M|RISK_3|AGE_27|SES_2|SCO_3|CD4_1|DRUG_NA|MET_NA|APP_1|RES_1|REC_0|VEN_1|CL_10|NAT_mex|2021-02-15"
      ],
      "attributes":[
        "BULK"
      ]
    },
    {
      "source":60,
      "target":44,
      "directed":false,
      "length":0.00816043,
      "support":0.0,
      "removed":false,
      "sequences":[
        "ID_CEC-19-1016|ST_1|CODE_09002|SX_M|RISK_NA|AGE_24|SES_NA|SCO_NA|CD4_2|DRUG_NA|MET_NA|APP_NA|RES_1|REC_NA|VEN_NA|CL_10|NAT_NA|2019-12-09",
        "ID_CEC-22-6868|ST_1|CODE_07106|SX_M|RISK_3|AGE_33|SES_2|SCO_3|CD4_1|DRUG_1|MET_NA|APP_1|RES_1|REC_0|VEN_0|CL_10|NAT_mex|2022-03-18"
      ],
      "attributes":[
        "BULK"
      ]
    },
    {
      "source":1504,
      "target":1506,
      "directed":false,
      "length":0.0138908,
      "support":0.0,
      "removed":false,
      "sequences":[
        "ID_CEC-19-1017|ST_1|CODE_09003|SX_M|RISK_NA|AGE_26|SES_NA|SCO_NA|CD4_3|DRUG_NA|MET_NA|APP_NA|RES_2|REC_NA|VEN_NA|CL_556|NAT_NA|2019-12-09",
        "ID_CEC-21-4850|ST_1|CODE_09015|SX_M|RISK_3|AGE_25|SES_2|SCO_3|CD4_2|DRUG_1|MET_NA|APP_1|RES_2|REC_1|VEN_0|CL_556|NAT_mex|2021-09-14"
      ],
      "attributes":[
        "BULK"
      ]
    },
    {
      "source":1504,
      "target":1507,
      "directed":false,
      "length":0.0124311,
      "support":0.0,
      "removed":false,
      "sequences":[
        "ID_CEC-19-1017|ST_1|CODE_09003|SX_M|RISK_NA|AGE_26|SES_NA|SCO_NA|CD4_3|DRUG_NA|MET_NA|APP_NA|RES_2|REC_NA|VEN_NA|CL_556|NAT_NA|2019-12-09",
        "ID_CEC-22-7591|ST_1|CODE_09010|SX_M|RISK_3|AGE_34|SES_3|SCO_3|CD4_1|DRUG_1|MET_NA|APP_1|RES_2|REC_0|VEN_1|CL_556|NAT_mex|2022-05-19"
      ],
      "attributes":[
        "BULK"
      ]
    },
    {
      "source":736,
      "target":737,
      "directed":false,
      "length":0.00815186,
      "support":0.0,
      "removed":false,
      "sequences":[
        "ID_CEC-19-1018|ST_2|CODE_15112|SX_M|RISK_NA|AGE_23|SES_NA|SCO_NA|CD4_2|DRUG_NA|MET_NA|APP_NA|RES_1|REC_NA|VEN_NA|CL_42|NAT_NA|2019-12-09",
        "ID_CEC-20-1200|ST_1|CODE_09007|SX_M|RISK_NA|AGE_23|SES_NA|SCO_NA|CD4_1|DRUG_NA|MET_NA|APP_NA|RES_1|REC_0|VEN_NA|CL_42|NAT_NA|2020-08-19"
      ],
      "attributes":[
        "BULK"
      ]
    },
    {
      "source":736,
      "target":738,
      "directed":false,
      "length":0.00601246,
      "support":0.0,
      "removed":false,
      "sequences":[
        "ID_CEC-19-1018|ST_2|CODE_15112|SX_M|RISK_NA|AGE_23|SES_NA|SCO_NA|CD4_2|DRUG_NA|MET_NA|APP_NA|RES_1|REC_NA|VEN_NA|CL_42|NAT_NA|2019-12-09",
        "ID_CEC-20-1363|ST_2|CODE_15057|SX_M|RISK_3|AGE_21|SES_1|SCO_2|CD4_1|DRUG_1|MET_NA|APP_1|RES_1|REC_0|VEN_1|CL_42|NAT_mex|2020-09-04"
      ],
      "attributes":[
        "BULK"
      ]
    },
    {
      "source":736,
      "target":739,
      "directed":false,
      "length":0.00600557,
      "support":0.0,
      "removed":false,
      "sequences":[
        "ID_CEC-19-1018|ST_2|CODE_15112|SX_M|RISK_NA|AGE_23|SES_NA|SCO_NA|CD4_2|DRUG_NA|MET_NA|APP_NA|RES_1|REC_NA|VEN_NA|CL_42|NAT_NA|2019-12-09",
        "ID_CEC-20-1882|ST_2|CODE_15057|SX_M|RISK_3|AGE_19|SES_2|SCO_2|CD4_1|DRUG_0|MET_NA|APP_1|RES_1|REC_0|VEN_0|CL_42|NAT_mex|2020-10-29"
      ],
      "attributes":[
        "BULK"
      ]
    },
    {
      "source":736,
      "target":740,
      "directed":false,
      "length":0.00815109,
      "support":0.0,
      "removed":false,
      "sequences":[
        "ID_CEC-19-1018|ST_2|CODE_15112|SX_M|RISK_NA|AGE_23|SES_NA|SCO_NA|CD4_2|DRUG_NA|MET_NA|APP_NA|RES_1|REC_NA|VEN_NA|CL_42|NAT_NA|2019-12-09",
        "ID_CEC-22-7588|ST_1|CODE_09003|SX_M|RISK_3|AGE_23|SES_1|SCO_2|CD4_2|DRUG_1|MET_NA|APP_1|RES_1|REC_0|VEN_0|CL_42|NAT_mex|2022-05-19"
      ],
      "attributes":[
        "BULK"
      ]
    },
    {
      "source":736,
      "target":741,
      "directed":false,
      "length":0.00993931,
      "support":0.0,
      "removed":false,
      "sequences":[
        "ID_CEC-19-1018|ST_2|CODE_15112|SX_M|RISK_NA|AGE_23|SES_NA|SCO_NA|CD4_2|DRUG_NA|MET_NA|APP_NA|RES_1|REC_NA|VEN_NA|CL_42|NAT_NA|2019-12-09",
        "ID_CEC-22-7817|ST_1|CODE_09003|SX_M|RISK_3|AGE_32|SES_1|SCO_3|CD4_2|DRUG_1|MET_NA|APP_1|RES_1|REC_1|VEN_1|CL_42|NAT_mex|2022-06-03"
      ],
      "attributes":[
        "BULK"
      ]
    },
    {
      "source":736,
      "target":742,
      "directed":false,
      "length":0.00423453,
      "support":0.0,
      "removed":false,
      "sequences":[
        "ID_CEC-19-1018|ST_2|CODE_15112|SX_M|RISK_NA|AGE_23|SES_NA|SCO_NA|CD4_2|DRUG_NA|MET_NA|APP_NA|RES_1|REC_NA|VEN_NA|CL_42|NAT_NA|2019-12-09",
        "ID_CEC-22-9058|ST_2|CODE_15026|SX_M|RISK_3|AGE_25|SES_1|SCO_2|CD4_1|DRUG_1|MET_NA|APP_1|RES_1|REC_0|VEN_0|CL_42|NAT_mex|2022-09-23"
      ],
      "attributes":[
        "BULK"
      ]
    },
    {
      "source":736,
      "target":743,
      "directed":false,
      "length":0.00814175,
      "support":0.0,
      "removed":false,
      "sequences":[
        "ID_CEC-19-1018|ST_2|CODE_15112|SX_M|RISK_NA|AGE_23|SES_NA|SCO_NA|CD4_2|DRUG_NA|MET_NA|APP_NA|RES_1|REC_NA|VEN_NA|CL_42|NAT_NA|2019-12-09",
        "ID_CEC-22-9122|ST_2|CODE_15120|SX_M|RISK_3|AGE_24|SES_2|SCO_2|CD4_2|DRUG_1|MET_NA|APP_1|RES_1|REC_0|VEN_0|CL_42|NAT_mex|2022-09-26"
      ],
      "attributes":[
        "BULK"
      ]
    },
    {
      "source":523,
      "target":524,
      "directed":false,
      "length":0.00424299,
      "support":0.0,
      "removed":false,
      "sequences":[
        "ID_CEC-19-1020|ST_1|CODE_09015|SX_M|RISK_NA|AGE_26|SES_NA|SCO_NA|CD4_3|DRUG_NA|MET_NA|APP_NA|RES_1|REC_NA|VEN_NA|CL_224|NAT_NA|2019-12-09",
        "ID_CEC-20-1508|ST_1|CODE_09016|SX_M|RISK_3|AGE_30|SES_1|SCO_3|CD4_2|DRUG_1|MET_NA|APP_1|RES_1|REC_1|VEN_0|CL_224|NAT_mex|2020-09-24"
      ],
      "attributes":[
        "BULK"
      ]
    },
    {
      "source":523,
      "target":525,
      "directed":false,
      "length":0.0088648,
      "support":0.0,
      "removed":false,
      "sequences":[
        "ID_CEC-19-1020|ST_1|CODE_09015|SX_M|RISK_NA|AGE_26|SES_NA|SCO_NA|CD4_3|DRUG_NA|MET_NA|APP_NA|RES_1|REC_NA|VEN_NA|CL_224|NAT_NA|2019-12-09",
        "ID_CEC-21-3333|ST_1|CODE_09014|SX_M|RISK_3|AGE_35|SES_1|SCO_3|CD4_1|DRUG_1|MET_NA|APP_0|RES_1|REC_0|VEN_1|CL_224|NAT_mex|2021-04-16"
      ],
      "attributes":[
        "BULK"
      ]
    },
    {
      "source":523,
      "target":526,
      "directed":false,
      "length":0.00849767,
      "support":0.0,
      "removed":false,
      "sequences":[
        "ID_CEC-19-1020|ST_1|CODE_09015|SX_M|RISK_NA|AGE_26|SES_NA|SCO_NA|CD4_3|DRUG_NA|MET_NA|APP_NA|RES_1|REC_NA|VEN_NA|CL_224|NAT_NA|2019-12-09",
        "ID_CEC-21-3700|ST_1|CODE_09014|SX_M|RISK_3|AGE_37|SES_2|SCO_3|CD4_1|DRUG_0|MET_NA|APP_0|RES_1|REC_0|VEN_0|CL_224|NAT_mex|2021-05-19"
      ],
      "attributes":[
        "BULK"
      ]
    },
    {
      "source":523,
      "target":527,
      "directed":false,
      "length":0.00885647,
      "support":0.0,
      "removed":false,
      "sequences":[
        "ID_CEC-19-1020|ST_1|CODE_09015|SX_M|RISK_NA|AGE_26|SES_NA|SCO_NA|CD4_3|DRUG_NA|MET_NA|APP_NA|RES_1|REC_NA|VEN_NA|CL_224|NAT_NA|2019-12-09",
        "ID_CEC-22-6256|ST_1|CODE_09010|SX_M|RISK_3|AGE_28|SES_2|SCO_3|CD4_1|DRUG_1|MET_NA|APP_1|RES_1|REC_0|VEN_1|CL_224|NAT_mex|2022-01-26"
      ],
      "attributes":[
        "BULK"
      ]
    },
    {
      "source":523,
      "target":528,
      "directed":false,
      "length":0.0102996,
      "support":0.0,
      "removed":false,
      "sequences":[
        "ID_CEC-19-1020|ST_1|CODE_09015|SX_M|RISK_NA|AGE_26|SES_NA|SCO_NA|CD4_3|DRUG_NA|MET_NA|APP_NA|RES_1|REC_NA|VEN_NA|CL_224|NAT_NA|2019-12-09",
        "ID_CEC-22-7475|ST_1|CODE_09015|SX_M|RISK_3|AGE_57|SES_2|SCO_2|CD4_1|DRUG_1|MET_NA|APP_1|RES_1|REC_0|VEN_1|CL_224|NAT_NA|2022-05-11"
      ],
      "attributes":[
        "BULK"
      ]
    },
    {
      "source":523,
      "target":529,
      "directed":false,
      "length":0.0132483,
      "support":0.0,
      "removed":false,
      "sequences":[
        "ID_CEC-19-1020|ST_1|CODE_09015|SX_M|RISK_NA|AGE_26|SES_NA|SCO_NA|CD4_3|DRUG_NA|MET_NA|APP_NA|RES_1|REC_NA|VEN_NA|CL_224|NAT_NA|2019-12-09",
        "ID_CEC-22-7697|ST_2|CODE_15057|SX_M|RISK_3|AGE_21|SES_2|SCO_2|CD4_1|DRUG_1|MET_1|APP_1|RES_1|REC_0|VEN_1|CL_224|NAT_mex|2022-05-26"
      ],
      "attributes":[
        "BULK"
      ]
    },
    {
      "source":2563,
      "target":2562,
      "directed":false,
      "length":0.00352633,
      "support":0.0,
      "removed":false,
      "sequences":[
        "ID_CEC-19-1022|ST_1|CODE_09007|SX_M|RISK_NA|AGE_29|SES_NA|SCO_NA|CD4_2|DRUG_NA|MET_NA|APP_NA|RES_1|REC_NA|VEN_NA|CL_382|NAT_NA|2019-12-10",
        "ID_CEC-20-1271|ST_1|CODE_09015|SX_M|RISK_3|AGE_30|SES_2|SCO_3|CD4_1|DRUG_1|MET_NA|APP_1|RES_1|REC_0|VEN_0|CL_382|NAT_mex|2020-08-25"
      ],
      "attributes":[
        "BULK"
      ]
    },
    {
      "source":344,
      "target":343,
      "directed":false,
      "length":0.0135166,
      "support":0.0,
      "removed":false,
      "sequences":[
        "ID_CEC-19-1023|ST_2|CODE_15070|SX_M|RISK_NA|AGE_25|SES_NA|SCO_NA|CD4_2|DRUG_NA|MET_NA|APP_NA|RES_2|REC_NA|VEN_NA|CL_152|NAT_NA|2019-12-10",
        "ID_CEC-20-1877|ST_1|CODE_09015|SX_M|RISK_3|AGE_36|SES_1|SCO_3|CD4_1|DRUG_0|MET_NA|APP_1|RES_1|REC_0|VEN_0|CL_152|NAT_mex|2020-10-28"
      ],
      "attributes":[
        "BULK"
      ]
    },
    {
      "source":344,
      "target":332,
      "directed":false,
      "length":0.0035275,
      "support":0.0,
      "removed":false,
      "sequences":[
        "ID_CEC-19-1023|ST_2|CODE_15070|SX_M|RISK_NA|AGE_25|SES_NA|SCO_NA|CD4_2|DRUG_NA|MET_NA|APP_NA|RES_2|REC_NA|VEN_NA|CL_152|NAT_NA|2019-12-10",
        "ID_CEC-21-3001|ST_2|CODE_15058|SX_M|RISK_3|AGE_31|SES_2|SCO_3|CD4_2|DRUG_0|MET_NA|APP_0|RES_1|REC_1|VEN_0|CL_152|NAT_mex|2021-03-18"
      ],
      "attributes":[
        "BULK"
      ]
    },
    {
      "source":344,
      "target":333,
      "directed":false,
      "length":0.00176204,
      "support":0.0,
      "removed":false,
      "sequences":[
        "ID_CEC-19-1023|ST_2|CODE_15070|SX_M|RISK_NA|AGE_25|SES_NA|SCO_NA|CD4_2|DRUG_NA|MET_NA|APP_NA|RES_2|REC_NA|VEN_NA|CL_152|NAT_NA|2019-12-10",
        "ID_CEC-21-3148|ST_1|CODE_09011|SX_M|RISK_3|AGE_21|SES_2|SCO_2|CD4_2|DRUG_1|MET_NA|APP_1|RES_1|REC_0|VEN_1|CL_152|NAT_mex|2021-03-29"
      ],
      "attributes":[
        "BULK"
      ]
    },
    {
      "source":344,
      "target":338,
      "directed":false,
      "length":0.00459071,
      "support":0.0,
      "removed":false,
      "sequences":[
        "ID_CEC-19-1023|ST_2|CODE_15070|SX_M|RISK_NA|AGE_25|SES_NA|SCO_NA|CD4_2|DRUG_NA|MET_NA|APP_NA|RES_2|REC_NA|VEN_NA|CL_152|NAT_NA|2019-12-10",
        "ID_CEC-22-7626|ST_2|CODE_15058|SX_M|RISK_3|AGE_22|SES_2|SCO_2|CD4_1|DRUG_0|MET_NA|APP_1|RES_1|REC_0|VEN_1|CL_152|NAT_mex|2022-05-23"
      ],
      "attributes":[
        "BULK"
      ]
    },
    {
      "source":549,
      "target":541,
      "directed":false,
      "length":0.0063745,
      "support":0.0,
      "removed":false,
      "sequences":[
        "ID_CEC-19-1028|ST_2|CODE_15060|SX_M|RISK_NA|AGE_21|SES_NA|SCO_NA|CD4_2|DRUG_NA|MET_NA|APP_NA|RES_1|REC_NA|VEN_NA|CL_353|NAT_NA|2019-12-11",
        "ID_CEC-21-3464|ST_2|CODE_15058|SX_M|RISK_3|AGE_26|SES_2|SCO_2|CD4_2|DRUG_1|MET_NA|APP_1|RES_1|REC_1|VEN_1|CL_353|NAT_mex|2021-04-27"
      ],
      "attributes":[
        "BULK"
      ]
    },
    {
      "source":549,
      "target":543,
      "directed":false,
      "length":0.00566198,
      "support":0.0,
      "removed":false,
      "sequences":[
        "ID_CEC-19-1028|ST_2|CODE_15060|SX_M|RISK_NA|AGE_21|SES_NA|SCO_NA|CD4_2|DRUG_NA|MET_NA|APP_NA|RES_1|REC_NA|VEN_NA|CL_353|NAT_NA|2019-12-11",
        "ID_CEC-22-5943|ST_1|CODE_09016|SX_M|RISK_3|AGE_32|SES_1|SCO_2|CD4_1|DRUG_1|MET_NA|APP_1|RES_1|REC_0|VEN_1|CL_353|NAT_mex|2022-01-03"
      ],
      "attributes":[
        "BULK"
      ]
    },
    {
      "source":549,
      "target":545,
      "directed":false,
      "length":0.0131727,
      "support":0.0,
      "removed":false,
      "sequences":[
        "ID_CEC-19-1028|ST_2|CODE_15060|SX_M|RISK_NA|AGE_21|SES_NA|SCO_NA|CD4_2|DRUG_NA|MET_NA|APP_NA|RES_1|REC_NA|VEN_NA|CL_353|NAT_NA|2019-12-11",
        "ID_CEC-22-6325|ST_1|CODE_09015|SX_M|RISK_3|AGE_25|SES_2|SCO_2|CD4_1|DRUG_1|MET_NA|APP_0|RES_1|REC_0|VEN_0|CL_353|NAT_mex|2022-02-01"
      ],
      "attributes":[
        "BULK"
      ]
    },
    {
      "source":1511,
      "target":1508,
      "directed":false,
      "length":0.0113775,
      "support":0.0,
      "removed":false,
      "sequences":[
        "ID_CEC-19-1030|ST_1|CODE_09005|SX_M|RISK_NA|AGE_18|SES_NA|SCO_NA|CD4_1|DRUG_NA|MET_NA|APP_NA|RES_1|REC_0|VEN_NA|CL_176|NAT_NA|2019-12-11",
        "ID_CEC-21-3049|ST_2|CODE_15033|SX_M|RISK_3|AGE_37|SES_2|SCO_3|CD4_2|DRUG_0|MET_NA|APP_0|RES_1|REC_0|VEN_0|CL_176|NAT_mex|2021-03-23"
      ],
      "attributes":[
        "BULK"
      ]
    },
    {
      "source":1511,
      "target":1509,
      "directed":false,
      "length":0.0113744,
      "support":0.0,
      "removed":false,
      "sequences":[
        "ID_CEC-19-1030|ST_1|CODE_09005|SX_M|RISK_NA|AGE_18|SES_NA|SCO_NA|CD4_1|DRUG_NA|MET_NA|APP_NA|RES_1|REC_0|VEN_NA|CL_176|NAT_NA|2019-12-11",
        "ID_CEC-21-3802|ST_2|CODE_15033|SX_M|RISK_3|AGE_21|SES_2|SCO_2|CD4_1|DRUG_1|MET_NA|APP_1|RES_1|REC_0|VEN_1|CL_176|NAT_mex|2021-05-27"
      ],
      "attributes":[
        "BULK"
      ]
    },
    {
      "source":1980,
      "target":1978,
      "directed":false,
      "length":0.0120972,
      "support":0.0,
      "removed":false,
      "sequences":[
        "ID_CEC-19-1031|ST_1|CODE_09008|SX_M|RISK_NA|AGE_26|SES_NA|SCO_NA|CD4_2|DRUG_NA|MET_NA|APP_NA|RES_1|REC_NA|VEN_NA|CL_374|NAT_NA|2019-12-11",
        "ID_CEC-22-6357|ST_2|CODE_15081|SX_M|RISK_3|AGE_29|SES_2|SCO_2|CD4_1|DRUG_0|MET_NA|APP_0|RES_2|REC_0|VEN_0|CL_374|NAT_mex|2022-02-02"
      ],
      "attributes":[
        "BULK"
      ]
    },
    {
      "source":61,
      "target":50,
      "directed":false,
      "length":0.0131847,
      "support":0.0,
      "removed":false,
      "sequences":[
        "ID_CEC-19-1035|ST_2|CODE_15033|SX_M|RISK_NA|AGE_25|SES_NA|SCO_NA|CD4_1|DRUG_NA|MET_NA|APP_NA|RES_1|REC_0|VEN_NA|CL_NA|NAT_NA|2019-12-11",
        "ID_CEC-20-1268|ST_2|CODE_15057|SX_M|RISK_3|AGE_25|SES_2|SCO_3|CD4_1|DRUG_0|MET_NA|APP_1|RES_1|REC_0|VEN_0|CL_10|NAT_mex|2020-08-25"
      ],
      "attributes":[
        "BULK"
      ]
    },
    {
      "source":61,
      "target":38,
      "directed":false,
      "length":0.0138976,
      "support":0.0,
      "removed":false,
      "sequences":[
        "ID_CEC-19-1035|ST_2|CODE_15033|SX_M|RISK_NA|AGE_25|SES_NA|SCO_NA|CD4_1|DRUG_NA|MET_NA|APP_NA|RES_1|REC_0|VEN_NA|CL_NA|NAT_NA|2019-12-11",
        "ID_CEC-21-3948|ST_1|CODE_09004|SX_M|RISK_3|AGE_22|SES_1|SCO_3|CD4_2|DRUG_0|MET_NA|APP_1|RES_1|REC_0|VEN_0|CL_10|NAT_mex|2021-06-10"
      ],
      "attributes":[
        "BULK"
      ]
    },
    {
      "source":61,
      "target":39,
      "directed":false,
      "length":0.0131813,
      "support":0.0,
      "removed":false,
      "sequences":[
        "ID_CEC-19-1035|ST_2|CODE_15033|SX_M|RISK_NA|AGE_25|SES_NA|SCO_NA|CD4_1|DRUG_NA|MET_NA|APP_NA|RES_1|REC_0|VEN_NA|CL_NA|NAT_NA|2019-12-11",
        "ID_CEC-21-4664|ST_1|CODE_09014|SX_M|RISK_3|AGE_46|SES_2|SCO_3|CD4_2|DRUG_0|MET_NA|APP_0|RES_1|REC_0|VEN_NA|CL_10|NAT_mex|2021-08-24"
      ],
      "attributes":[
        "BULK"
      ]
    },
    {
      "source":62,
      "target":49,
      "directed":false,
      "length":0.0133491,
      "support":0.0,
      "removed":false,
      "sequences":[
        "ID_CEC-19-1039|ST_1|CODE_09003|SX_M|RISK_NA|AGE_30|SES_NA|SCO_NA|CD4_1|DRUG_NA|MET_NA|APP_NA|RES_1|REC_0|VEN_NA|CL_10|NAT_NA|2019-12-11",
        "ID_CEC-20-1199|ST_1|CODE_09003|SX_M|RISK_NA|AGE_25|SES_NA|SCO_NA|CD4_1|DRUG_NA|MET_NA|APP_NA|RES_1|REC_0|VEN_NA|CL_10|NAT_NA|2020-08-19"
      ],
      "attributes":[
        "BULK"
      ]
    },
    {
      "source":62,
      "target":50,
      "directed":false,
      "length":0.0113755,
      "support":0.0,
      "removed":false,
      "sequences":[
        "ID_CEC-19-1039|ST_1|CODE_09003|SX_M|RISK_NA|AGE_30|SES_NA|SCO_NA|CD4_1|DRUG_NA|MET_NA|APP_NA|RES_1|REC_0|VEN_NA|CL_10|NAT_NA|2019-12-11",
        "ID_CEC-20-1268|ST_2|CODE_15057|SX_M|RISK_3|AGE_25|SES_2|SCO_3|CD4_1|DRUG_0|MET_NA|APP_1|RES_1|REC_0|VEN_0|CL_10|NAT_mex|2020-08-25"
      ],
      "attributes":[
        "BULK"
      ]
    },
    {
      "source":62,
      "target":51,
      "directed":false,
      "length":0.0127317,
      "support":0.0,
      "removed":false,
      "sequences":[
        "ID_CEC-19-1039|ST_1|CODE_09003|SX_M|RISK_NA|AGE_30|SES_NA|SCO_NA|CD4_1|DRUG_NA|MET_NA|APP_NA|RES_1|REC_0|VEN_NA|CL_10|NAT_NA|2019-12-11",
        "ID_CEC-20-1318|ST_1|CODE_09003|SX_M|RISK_3|AGE_22|SES_2|SCO_2|CD4_1|DRUG_0|MET_NA|APP_1|RES_1|REC_0|VEN_0|CL_10|NAT_mex|2020-09-01"
      ],
      "attributes":[
        "BULK"
      ]
    },
    {
      "source":62,
      "target":35,
      "directed":false,
      "length":0.0135383,
      "support":0.0,
      "removed":false,
      "sequences":[
        "ID_CEC-19-1039|ST_1|CODE_09003|SX_M|RISK_NA|AGE_30|SES_NA|SCO_NA|CD4_1|DRUG_NA|MET_NA|APP_NA|RES_1|REC_0|VEN_NA|CL_10|NAT_NA|2019-12-11",
        "ID_CEC-21-2370|ST_1|CODE_09016|SX_M|RISK_3|AGE_39|SES_2|SCO_3|CD4_2|DRUG_1|MET_NA|APP_1|RES_1|REC_0|VEN_1|CL_10|NAT_mex|2021-01-14"
      ],
      "attributes":[
        "BULK"
      ]
    },
    {
      "source":62,
      "target":38,
      "directed":false,
      "length":0.0138956,
      "support":0.0,
      "removed":false,
      "sequences":[
        "ID_CEC-19-1039|ST_1|CODE_09003|SX_M|RISK_NA|AGE_30|SES_NA|SCO_NA|CD4_1|DRUG_NA|MET_NA|APP_NA|RES_1|REC_0|VEN_NA|CL_10|NAT_NA|2019-12-11",
        "ID_CEC-21-3948|ST_1|CODE_09004|SX_M|RISK_3|AGE_22|SES_1|SCO_3|CD4_2|DRUG_0|MET_NA|APP_1|RES_1|REC_0|VEN_0|CL_10|NAT_mex|2021-06-10"
      ],
      "attributes":[
        "BULK"
      ]
    },
    {
      "source":62,
      "target":39,
      "directed":false,
      "length":0.0131772,
      "support":0.0,
      "removed":false,
      "sequences":[
        "ID_CEC-19-1039|ST_1|CODE_09003|SX_M|RISK_NA|AGE_30|SES_NA|SCO_NA|CD4_1|DRUG_NA|MET_NA|APP_NA|RES_1|REC_0|VEN_NA|CL_10|NAT_NA|2019-12-11",
        "ID_CEC-21-4664|ST_1|CODE_09014|SX_M|RISK_3|AGE_46|SES_2|SCO_3|CD4_2|DRUG_0|MET_NA|APP_0|RES_1|REC_0|VEN_NA|CL_10|NAT_mex|2021-08-24"
      ],
      "attributes":[
        "BULK"
      ]
    },
    {
      "source":62,
      "target":41,
      "directed":false,
      "length":0.0106601,
      "support":0.0,
      "removed":false,
      "sequences":[
        "ID_CEC-19-1039|ST_1|CODE_09003|SX_M|RISK_NA|AGE_30|SES_NA|SCO_NA|CD4_1|DRUG_NA|MET_NA|APP_NA|RES_1|REC_0|VEN_NA|CL_10|NAT_NA|2019-12-11",
        "ID_CEC-21-5848|ST_1|CODE_09015|SX_M|RISK_3|AGE_24|SES_2|SCO_2|CD4_3|DRUG_1|MET_NA|APP_0|RES_1|REC_0|VEN_0|CL_10|NAT_mex|2021-12-07"
      ],
      "attributes":[
        "BULK"
      ]
    },
    {
      "source":1983,
      "target":1982,
      "directed":false,
      "length":0.00495394,
      "support":0.0,
      "removed":false,
      "sequences":[
        "ID_CEC-20-0001|ST_1|CODE_09016|SX_M|RISK_NA|AGE_25|SES_NA|SCO_NA|CD4_3|DRUG_NA|MET_NA|APP_NA|RES_1|REC_0|VEN_NA|CL_469|NAT_NA|2019-12-04",
        "ID_CEC-21-4273|ST_1|CODE_09002|SX_F|RISK_4|AGE_31|SES_2|SCO_2|CD4_1|DRUG_0|MET_NA|APP_NA|RES_1|REC_0|VEN_NA|CL_469|NAT_mex|2021-07-12"
      ],
      "attributes":[
        "BULK"
      ]
    },
    {
      "source":1983,
      "target":1981,
      "directed":false,
      "length":0.00530502,
      "support":0.0,
      "removed":false,
      "sequences":[
        "ID_CEC-20-0001|ST_1|CODE_09016|SX_M|RISK_NA|AGE_25|SES_NA|SCO_NA|CD4_3|DRUG_NA|MET_NA|APP_NA|RES_1|REC_0|VEN_NA|CL_469|NAT_NA|2019-12-04",
        "ID_CEC-21-5281|ST_2|CODE_15057|SX_M|RISK_3|AGE_27|SES_2|SCO_2|CD4_1|DRUG_0|MET_NA|APP_1|RES_1|REC_0|VEN_1|CL_469|NAT_mex|2021-10-20"
      ],
      "attributes":[
        "BULK"
      ]
    },
    {
      "source":2565,
      "target":2564,
      "directed":false,
      "length":0.0131429,
      "support":0.0,
      "removed":false,
      "sequences":[
        "ID_CEC-20-0003|ST_1|CODE_09010|SX_M|RISK_NA|AGE_21|SES_NA|SCO_NA|CD4_2|DRUG_NA|MET_NA|APP_NA|RES_1|REC_0|VEN_NA|CL_NA|NAT_NA|2020-01-06",
        "ID_CEC-22-7590|ST_1|CODE_09015|SX_M|RISK_3|AGE_23|SES_2|SCO_3|CD4_3|DRUG_1|MET_NA|APP_1|RES_1|REC_1|VEN_1|CL_1212|NAT_mex|2022-05-19"
      ],
      "attributes":[
        "BULK"
      ]
    },
    {
      "source":658,
      "target":650,
      "directed":false,
      "length":0.0131609,
      "support":0.0,
      "removed":false,
      "sequences":[
        "ID_CEC-20-0004|ST_2|CODE_15081|SX_M|RISK_NA|AGE_26|SES_NA|SCO_NA|CD4_3|DRUG_NA|MET_NA|APP_NA|RES_5|REC_0|VEN_NA|CL_208|NAT_NA|2020-01-06",
        "ID_CEC-20-1552|ST_2|CODE_15033|SX_M|RISK_3|AGE_25|SES_2|SCO_2|CD4_1|DRUG_1|MET_NA|APP_1|RES_5|REC_0|VEN_0|CL_208|NAT_mex|2020-09-29"
      ],
      "attributes":[
        "BULK"
      ]
    },
    {
      "source":658,
      "target":652,
      "directed":false,
      "length":0.0131654,
      "support":0.0,
      "removed":false,
      "sequences":[
        "ID_CEC-20-0004|ST_2|CODE_15081|SX_M|RISK_NA|AGE_26|SES_NA|SCO_NA|CD4_3|DRUG_NA|MET_NA|APP_NA|RES_5|REC_0|VEN_NA|CL_208|NAT_NA|2020-01-06",
        "ID_CEC-21-3062|ST_1|CODE_09004|SX_M|RISK_3|AGE_31|SES_2|SCO_2|CD4_1|DRUG_1|MET_NA|APP_1|RES_5|REC_0|VEN_0|CL_208|NAT_mex|2021-03-24"
      ],
      "attributes":[
        "BULK"
      ]
    },
    {
      "source":658,
      "target":655,
      "directed":false,
      "length":0.0138876,
      "support":0.0,
      "removed":false,
      "sequences":[
        "ID_CEC-20-0004|ST_2|CODE_15081|SX_M|RISK_NA|AGE_26|SES_NA|SCO_NA|CD4_3|DRUG_NA|MET_NA|APP_NA|RES_5|REC_0|VEN_NA|CL_208|NAT_NA|2020-01-06",
        "ID_CEC-22-7652|ST_2|CODE_15033|SX_M|RISK_3|AGE_34|SES_2|SCO_2|CD4_1|DRUG_1|MET_NA|APP_1|RES_5|REC_0|VEN_1|CL_208|NAT_mex|2022-05-24"
      ],
      "attributes":[
        "BULK"
      ]
    },
    {
      "source":255,
      "target":246,
      "directed":false,
      "length":0.00565273,
      "support":0.0,
      "removed":false,
      "sequences":[
        "ID_CEC-20-0006|ST_1|CODE_09014|SX_M|RISK_NA|AGE_35|SES_NA|SCO_NA|CD4_1|DRUG_NA|MET_NA|APP_NA|RES_1|REC_0|VEN_NA|CL_63|NAT_NA|2020-01-06",
        "ID_CEC-20-1114|ST_1|CODE_09014|SX_M|RISK_3|AGE_30|SES_2|SCO_2|CD4_2|DRUG_0|MET_NA|APP_1|RES_1|REC_0|VEN_0|CL_63|NAT_mex|2020-08-11"
      ],
      "attributes":[
        "BULK"
      ]
    },
    {
      "source":2566,
      "target":2567,
      "directed":false,
      "length":0.0117314,
      "support":0.0,
      "removed":false,
      "sequences":[
        "ID_CEC-20-0865|ST_1|CODE_09008|SX_M|RISK_3|AGE_28|SES_2|SCO_3|CD4_2|DRUG_1|MET_NA|APP_1|RES_1|REC_0|VEN_1|CL_NA|NAT_mex|2020-07-07",
        "ID_CEC-22-7835|ST_1|CODE_09003|SX_M|RISK_3|AGE_30|SES_3|SCO_3|CD4_2|DRUG_1|MET_NA|APP_0|RES_1|REC_0|VEN_0|CL_NA|NAT_mex|2022-06-06"
      ],
      "attributes":[
        "BULK"
      ]
    },
    {
      "source":2568,
      "target":2569,
      "directed":false,
      "length":0.00566035,
      "support":0.0,
      "removed":false,
      "sequences":[
        "ID_CEC-20-0897|ST_2|CODE_15091|SX_M|RISK_3|AGE_24|SES_2|SCO_3|CD4_2|DRUG_0|MET_NA|APP_1|RES_2|REC_0|VEN_1|CL_810|NAT_mex|2020-07-10",
        "ID_CEC-21-2654|ST_1|CODE_09016|SX_M|RISK_3|AGE_40|SES_2|SCO_3|CD4_2|DRUG_0|MET_NA|APP_0|RES_1|REC_0|VEN_0|CL_810|NAT_mex|2021-02-12"
      ],
      "attributes":[
        "BULK"
      ]
    },
    {
      "source":154,
      "target":155,
      "directed":false,
      "length":0.0138864,
      "support":0.0,
      "removed":false,
      "sequences":[
        "ID_CEC-20-0898|ST_1|CODE_09003|SX_M|RISK_3|AGE_29|SES_2|SCO_3|CD4_1|DRUG_1|MET_NA|APP_1|RES_2|REC_0|VEN_0|CL_19|NAT_mex|2020-07-10",
        "ID_CEC-20-1430|ST_1|CODE_09015|SX_M|RISK_3|AGE_41|SES_2|SCO_2|CD4_1|DRUG_1|MET_1|APP_1|RES_2|REC_0|VEN_0|CL_19|NAT_mex|2020-09-14"
      ],
      "attributes":[
        "BULK"
      ]
    },
    {
      "source":154,
      "target":156,
      "directed":false,
      "length":0.000351836,
      "support":0.0,
      "removed":false,
      "sequences":[
        "ID_CEC-20-0898|ST_1|CODE_09003|SX_M|RISK_3|AGE_29|SES_2|SCO_3|CD4_1|DRUG_1|MET_NA|APP_1|RES_2|REC_0|VEN_0|CL_19|NAT_mex|2020-07-10",
        "ID_CEC-20-1714|ST_1|CODE_09003|SX_M|RISK_3|AGE_28|SES_1|SCO_3|CD4_1|DRUG_0|MET_NA|APP_1|RES_2|REC_0|VEN_0|CL_19|NAT_mex|2020-10-15"
      ],
      "attributes":[
        "BULK"
      ]
    },
    {
      "source":154,
      "target":157,
      "directed":false,
      "length":0.00530087,
      "support":0.0,
      "removed":false,
      "sequences":[
        "ID_CEC-20-0898|ST_1|CODE_09003|SX_M|RISK_3|AGE_29|SES_2|SCO_3|CD4_1|DRUG_1|MET_NA|APP_1|RES_2|REC_0|VEN_0|CL_19|NAT_mex|2020-07-10",
        "ID_CEC-20-1786|ST_1|CODE_09007|SX_M|RISK_3|AGE_29|SES_2|SCO_NA|CD4_1|DRUG_0|MET_NA|APP_0|RES_2|REC_0|VEN_0|CL_19|NAT_mex|2020-10-21"
      ],
      "attributes":[
        "BULK"
      ]
    },
    {
      "source":154,
      "target":159,
      "directed":false,
      "length":0.00672052,
      "support":0.0,
      "removed":false,
      "sequences":[
        "ID_CEC-20-0898|ST_1|CODE_09003|SX_M|RISK_3|AGE_29|SES_2|SCO_3|CD4_1|DRUG_1|MET_NA|APP_1|RES_2|REC_0|VEN_0|CL_19|NAT_mex|2020-07-10",
        "ID_CEC-21-3823|ST_1|CODE_09003|SX_M|RISK_3|AGE_27|SES_2|SCO_2|CD4_3|DRUG_1|MET_NA|APP_1|RES_2|REC_0|VEN_1|CL_19|NAT_mex|2021-05-31"
      ],
      "attributes":[
        "BULK"
      ]
    },
    {
      "source":154,
      "target":161,
      "directed":false,
      "length":0.00743672,
      "support":0.0,
      "removed":false,
      "sequences":[
        "ID_CEC-20-0898|ST_1|CODE_09003|SX_M|RISK_3|AGE_29|SES_2|SCO_3|CD4_1|DRUG_1|MET_NA|APP_1|RES_2|REC_0|VEN_0|CL_19|NAT_mex|2020-07-10",
        "ID_CEC-21-4987|ST_1|CODE_09003|SX_M|RISK_3|AGE_26|SES_2|SCO_2|CD4_3|DRUG_1|MET_NA|APP_1|RES_2|REC_0|VEN_0|CL_19|NAT_mex|2021-09-27"
      ],
      "attributes":[
        "BULK"
      ]
    },
    {
      "source":154,
      "target":164,
      "directed":false,
      "length":0.0110112,
      "support":0.0,
      "removed":false,
      "sequences":[
        "ID_CEC-20-0898|ST_1|CODE_09003|SX_M|RISK_3|AGE_29|SES_2|SCO_3|CD4_1|DRUG_1|MET_NA|APP_1|RES_2|REC_0|VEN_0|CL_19|NAT_mex|2020-07-10",
        "ID_CEC-21-5370|ST_1|CODE_09003|SX_M|RISK_3|AGE_26|SES_2|SCO_2|CD4_1|DRUG_1|MET_NA|APP_1|RES_2|REC_0|VEN_0|CL_19|NAT_mex|2021-10-27"
      ],
      "attributes":[
        "BULK"
      ]
    },
    {
      "source":154,
      "target":165,
      "directed":false,
      "length":0.0131734,
      "support":0.0,
      "removed":false,
      "sequences":[
        "ID_CEC-20-0898|ST_1|CODE_09003|SX_M|RISK_3|AGE_29|SES_2|SCO_3|CD4_1|DRUG_1|MET_NA|APP_1|RES_2|REC_0|VEN_0|CL_19|NAT_mex|2020-07-10",
        "ID_CEC-22-6404|ST_1|CODE_09003|SX_M|RISK_3|AGE_25|SES_2|SCO_2|CD4_2|DRUG_1|MET_NA|APP_1|RES_2|REC_0|VEN_1|CL_19|NAT_mex|2022-02-09"
      ],
      "attributes":[
        "BULK"
      ]
    },
    {
      "source":154,
      "target":166,
      "directed":false,
      "length":0.010287,
      "support":0.0,
      "removed":false,
      "sequences":[
        "ID_CEC-20-0898|ST_1|CODE_09003|SX_M|RISK_3|AGE_29|SES_2|SCO_3|CD4_1|DRUG_1|MET_NA|APP_1|RES_2|REC_0|VEN_0|CL_19|NAT_mex|2020-07-10",
        "ID_CEC-22-6620|ST_1|CODE_09008|SX_M|RISK_3|AGE_29|SES_2|SCO_3|CD4_1|DRUG_0|MET_NA|APP_1|RES_2|REC_0|VEN_0|CL_19|NAT_mex|2022-02-28"
      ],
      "attributes":[
        "BULK"
      ]
    },
    {
      "source":154,
      "target":168,
      "directed":false,
      "length":0.00707945,
      "support":0.0,
      "removed":false,
      "sequences":[
        "ID_CEC-20-0898|ST_1|CODE_09003|SX_M|RISK_3|AGE_29|SES_2|SCO_3|CD4_1|DRUG_1|MET_NA|APP_1|RES_2|REC_0|VEN_0|CL_19|NAT_mex|2020-07-10",
        "ID_CEC-22-7100|ST_1|CODE_09003|SX_M|RISK_3|AGE_34|SES_1|SCO_3|CD4_2|DRUG_1|MET_NA|APP_1|RES_2|REC_0|VEN_1|CL_19|NAT_mex|2022-04-07"
      ],
      "attributes":[
        "BULK"
      ]
    },
    {
      "source":154,
      "target":169,
      "directed":false,
      "length":0.00707783,
      "support":0.0,
      "removed":false,
      "sequences":[
        "ID_CEC-20-0898|ST_1|CODE_09003|SX_M|RISK_3|AGE_29|SES_2|SCO_3|CD4_1|DRUG_1|MET_NA|APP_1|RES_2|REC_0|VEN_0|CL_19|NAT_mex|2020-07-10",
        "ID_CEC-22-8195|ST_1|CODE_09003|SX_M|RISK_3|AGE_30|SES_1|SCO_2|CD4_2|DRUG_1|MET_NA|APP_0|RES_2|REC_0|VEN_0|CL_19|NAT_mex|2022-07-05"
      ],
      "attributes":[
        "BULK"
      ]
    },
    {
      "source":1164,
      "target":1160,
      "directed":false,
      "length":0.00779556,
      "support":0.0,
      "removed":false,
      "sequences":[
        "ID_CEC-20-0901|ST_1|CODE_09005|SX_M|RISK_3|AGE_30|SES_1|SCO_3|CD4_1|DRUG_NA|MET_NA|APP_0|RES_1|REC_0|VEN_0|CL_52|NAT_mex|2020-07-10",
        "ID_CEC-20-1769|ST_1|CODE_09005|SX_M|RISK_3|AGE_28|SES_2|SCO_3|CD4_2|DRUG_1|MET_NA|APP_1|RES_1|REC_1|VEN_0|CL_52|NAT_mex|2020-10-20"
      ],
      "attributes":[
        "BULK"
      ]
    },
    {
      "source":1164,
      "target":1161,
      "directed":false,
      "length":0.0,
      "support":0.0,
      "removed":false,
      "sequences":[
        "ID_CEC-20-0901|ST_1|CODE_09005|SX_M|RISK_3|AGE_30|SES_1|SCO_3|CD4_1|DRUG_NA|MET_NA|APP_0|RES_1|REC_0|VEN_0|CL_52|NAT_mex|2020-07-10",
        "ID_CEC-20-1804|ST_1|CODE_09015|SX_M|RISK_3|AGE_28|SES_2|SCO_2|CD4_1|DRUG_1|MET_NA|APP_1|RES_1|REC_0|VEN_1|CL_52|NAT_col|2020-10-21"
      ],
      "attributes":[
        "BULK"
      ]
    },
    {
      "source":1164,
      "target":1162,
      "directed":false,
      "length":0.00850774,
      "support":0.0,
      "removed":false,
      "sequences":[
        "ID_CEC-20-0901|ST_1|CODE_09005|SX_M|RISK_3|AGE_30|SES_1|SCO_3|CD4_1|DRUG_NA|MET_NA|APP_0|RES_1|REC_0|VEN_0|CL_52|NAT_mex|2020-07-10",
        "ID_CEC-20-1845|ST_1|CODE_09006|SX_M|RISK_3|AGE_23|SES_1|SCO_2|CD4_2|DRUG_1|MET_NA|APP_1|RES_1|REC_1|VEN_0|CL_52|NAT_mex|2020-10-26"
      ],
      "attributes":[
        "BULK"
      ]
    },
    {
      "source":1164,
      "target":1163,
      "directed":false,
      "length":0.00530029,
      "support":0.0,
      "removed":false,
      "sequences":[
        "ID_CEC-20-0901|ST_1|CODE_09005|SX_M|RISK_3|AGE_30|SES_1|SCO_3|CD4_1|DRUG_NA|MET_NA|APP_0|RES_1|REC_0|VEN_0|CL_52|NAT_mex|2020-07-10",
        "ID_CEC-22-6619|ST_1|CODE_09002|SX_M|RISK_3|AGE_38|SES_1|SCO_2|CD4_2|DRUG_1|MET_NA|APP_1|RES_1|REC_0|VEN_1|CL_52|NAT_mex|2022-02-28"
      ],
      "attributes":[
        "BULK"
      ]
    },
    {
      "source":1986,
      "target":1984,
      "directed":false,
      "length":0.00778924,
      "support":0.0,
      "removed":false,
      "sequences":[
        "ID_CEC-20-0902|ST_1|CODE_09014|SX_M|RISK_3|AGE_28|SES_2|SCO_2|CD4_2|DRUG_1|MET_NA|APP_0|RES_1|REC_0|VEN_0|CL_578|NAT_mex|2020-07-13",
        "ID_CEC-22-7002|ST_1|CODE_09005|SX_M|RISK_3|AGE_36|SES_2|SCO_3|CD4_1|DRUG_1|MET_NA|APP_1|RES_1|REC_0|VEN_0|CL_578|NAT_mex|2022-03-30"
      ],
      "attributes":[
        "BULK"
      ]
    },
    {
      "source":1986,
      "target":1985,
      "directed":false,
      "length":0.0102975,
      "support":0.0,
      "removed":false,
      "sequences":[
        "ID_CEC-20-0902|ST_1|CODE_09014|SX_M|RISK_3|AGE_28|SES_2|SCO_2|CD4_2|DRUG_1|MET_NA|APP_0|RES_1|REC_0|VEN_0|CL_578|NAT_mex|2020-07-13",
        "ID_CEC-22-7280|ST_1|CODE_09006|SX_M|RISK_NA|AGE_23|SES_1|SCO_2|CD4_1|DRUG_NA|MET_NA|APP_NA|RES_1|REC_0|VEN_NA|CL_578|NAT_mex|2022-04-26"
      ],
      "attributes":[
        "BULK"
      ]
    },
    {
      "source":2570,
      "target":2571,
      "directed":false,
      "length":0.00459165,
      "support":0.0,
      "removed":false,
      "sequences":[
        "ID_CEC-20-0903|ST_1|CODE_09014|SX_M|RISK_3|AGE_58|SES_2|SCO_2|CD4_3|DRUG_1|MET_NA|APP_1|RES_1|REC_0|VEN_NA|CL_59|NAT_mex|2020-07-13",
        "ID_CEC-20-0935|ST_1|CODE_09014|SX_M|RISK_3|AGE_54|SES_2|SCO_3|CD4_1|DRUG_1|MET_NA|APP_0|RES_1|REC_0|VEN_0|CL_59|NAT_mex|2020-07-15"
      ],
      "attributes":[
        "BULK"
      ]
    },
    {
      "source":882,
      "target":876,
      "directed":false,
      "length":0.0138767,
      "support":0.0,
      "removed":false,
      "sequences":[
        "ID_CEC-20-0904|ST_2|CODE_15104|SX_M|RISK_3|AGE_21|SES_2|SCO_2|CD4_2|DRUG_1|MET_NA|APP_1|RES_1|REC_1|VEN_1|CL_30|NAT_mex|2020-07-13",
        "ID_CEC-20-1082|ST_1|CODE_09002|SX_M|RISK_3|AGE_23|SES_2|SCO_2|CD4_1|DRUG_1|MET_NA|APP_1|RES_1|REC_0|VEN_0|CL_30|NAT_mex|2020-08-05"
      ],
      "attributes":[
        "BULK"
      ]
    },
    {
      "source":882,
      "target":878,
      "directed":false,
      "length":0.0124551,
      "support":0.0,
      "removed":false,
      "sequences":[
        "ID_CEC-20-0904|ST_2|CODE_15104|SX_M|RISK_3|AGE_21|SES_2|SCO_2|CD4_2|DRUG_1|MET_NA|APP_1|RES_1|REC_1|VEN_1|CL_30|NAT_mex|2020-07-13",
        "ID_CEC-20-1308|ST_2|CODE_15039|SX_M|RISK_3|AGE_27|SES_1|SCO_2|CD4_2|DRUG_1|MET_NA|APP_1|RES_1|REC_0|VEN_0|CL_30|NAT_mex|2020-08-31"
      ],
      "attributes":[
        "BULK"
      ]
    },
    {
      "source":882,
      "target":879,
      "directed":false,
      "length":0.00959594,
      "support":0.0,
      "removed":false,
      "sequences":[
        "ID_CEC-20-0904|ST_2|CODE_15104|SX_M|RISK_3|AGE_21|SES_2|SCO_2|CD4_2|DRUG_1|MET_NA|APP_1|RES_1|REC_1|VEN_1|CL_30|NAT_mex|2020-07-13",
        "ID_CEC-20-1440|ST_1|CODE_09002|SX_M|RISK_3|AGE_21|SES_2|SCO_2|CD4_1|DRUG_1|MET_NA|APP_1|RES_1|REC_0|VEN_0|CL_30|NAT_mex|2020-09-15"
      ],
      "attributes":[
        "BULK"
      ]
    },
    {
      "source":882,
      "target":880,
      "directed":false,
      "length":0.0111915,
      "support":0.0,
      "removed":false,
      "sequences":[
        "ID_CEC-20-0904|ST_2|CODE_15104|SX_M|RISK_3|AGE_21|SES_2|SCO_2|CD4_2|DRUG_1|MET_NA|APP_1|RES_1|REC_1|VEN_1|CL_30|NAT_mex|2020-07-13",
        "ID_CEC-20-1670|ST_1|CODE_09002|SX_M|RISK_3|AGE_31|SES_2|SCO_3|CD4_1|DRUG_1|MET_NA|APP_1|RES_1|REC_0|VEN_1|CL_30|NAT_mex|2020-10-09"
      ],
      "attributes":[
        "BULK"
      ]
    },
    {
      "source":882,
      "target":881,
      "directed":false,
      "length":0.00995023,
      "support":0.0,
      "removed":false,
      "sequences":[
        "ID_CEC-20-0904|ST_2|CODE_15104|SX_M|RISK_3|AGE_21|SES_2|SCO_2|CD4_2|DRUG_1|MET_NA|APP_1|RES_1|REC_1|VEN_1|CL_30|NAT_mex|2020-07-13",
        "ID_CEC-21-3984|ST_1|CODE_09005|SX_M|RISK_3|AGE_21|SES_2|SCO_2|CD4_2|DRUG_1|MET_NA|APP_1|RES_1|REC_0|VEN_1|CL_30|NAT_mex|2021-06-15"
      ],
      "attributes":[
        "BULK"
      ]
    },
    {
      "source":1987,
      "target":1988,
      "directed":false,
      "length":0.0128097,
      "support":0.0,
      "removed":false,
      "sequences":[
        "ID_CEC-20-0908|ST_2|CODE_15121|SX_M|RISK_3|AGE_30|SES_1|SCO_2|CD4_1|DRUG_0|MET_NA|APP_0|RES_2|REC_0|VEN_0|CL_579|NAT_mex|2020-07-13",
        "ID_CEC-22-6041|ST_1|CODE_09007|SX_M|RISK_3|AGE_36|SES_2|SCO_2|CD4_1|DRUG_0|MET_NA|APP_0|RES_1|REC_0|VEN_0|CL_579|NAT_mex|2022-01-10"
      ],
      "attributes":[
        "BULK"
      ]
    },
    {
      "source":1987,
      "target":1989,
      "directed":false,
      "length":0.0110088,
      "support":0.0,
      "removed":false,
      "sequences":[
        "ID_CEC-20-0908|ST_2|CODE_15121|SX_M|RISK_3|AGE_30|SES_1|SCO_2|CD4_1|DRUG_0|MET_NA|APP_0|RES_2|REC_0|VEN_0|CL_579|NAT_mex|2020-07-13",
        "ID_CEC-22-7471|ST_1|CODE_09010|SX_M|RISK_3|AGE_37|SES_1|SCO_2|CD4_1|DRUG_1|MET_NA|APP_0|RES_2|REC_0|VEN_0|CL_579|NAT_mex|2022-05-11"
      ],
      "attributes":[
        "BULK"
      ]
    },
    {
      "source":1515,
      "target":1512,
      "directed":false,
      "length":0.00317455,
      "support":0.0,
      "removed":false,
      "sequences":[
        "ID_CEC-20-0909|ST_1|CODE_09013|SX_M|RISK_3|AGE_39|SES_2|SCO_3|CD4_1|DRUG_1|MET_NA|APP_1|RES_1|REC_0|VEN_1|CL_580|NAT_mex|2020-07-13",
        "ID_CEC-21-3594|ST_1|CODE_07106|SX_M|RISK_3|AGE_27|SES_1|SCO_2|CD4_1|DRUG_1|MET_NA|APP_1|RES_1|REC_0|VEN_1|CL_580|NAT_mex|2021-05-10"
      ],
      "attributes":[
        "BULK"
      ]
    },
    {
      "source":1515,
      "target":1513,
      "directed":false,
      "length":0.00317419,
      "support":0.0,
      "removed":false,
      "sequences":[
        "ID_CEC-20-0909|ST_1|CODE_09013|SX_M|RISK_3|AGE_39|SES_2|SCO_3|CD4_1|DRUG_1|MET_NA|APP_1|RES_1|REC_0|VEN_1|CL_580|NAT_mex|2020-07-13",
        "ID_CEC-21-5040|ST_1|CODE_09014|SX_M|RISK_3|AGE_31|SES_1|SCO_3|CD4_2|DRUG_0|MET_NA|APP_0|RES_1|REC_0|VEN_0|CL_580|NAT_mex|2021-09-30"
      ],
      "attributes":[
        "BULK"
      ]
    },
    {
      "source":1515,
      "target":1514,
      "directed":false,
      "length":0.0138913,
      "support":0.0,
      "removed":false,
      "sequences":[
        "ID_CEC-20-0909|ST_1|CODE_09013|SX_M|RISK_3|AGE_39|SES_2|SCO_3|CD4_1|DRUG_1|MET_NA|APP_1|RES_1|REC_0|VEN_1|CL_580|NAT_mex|2020-07-13",
        "ID_CEC-22-9608|ST_1|CODE_09012|SX_M|RISK_3|AGE_32|SES_2|SCO_3|CD4_2|DRUG_1|MET_1|APP_1|RES_1|REC_0|VEN_1|CL_580|NAT_mex|2022-11-17"
      ],
      "attributes":[
        "BULK"
      ]
    },
    {
      "source":2573,
      "target":2572,
      "directed":false,
      "length":0.0124424,
      "support":0.0,
      "removed":false,
      "sequences":[
        "ID_CEC-20-0911|ST_1|CODE_09002|SX_M|RISK_NA|AGE_34|SES_NA|SCO_NA|CD4_2|DRUG_NA|MET_NA|APP_NA|RES_1|REC_0|VEN_NA|CL_1263|NAT_NA|2020-07-14",
        "ID_CEC-22-9449|ST_1|CODE_09014|SX_M|RISK_3|AGE_34|SES_2|SCO_3|CD4_2|DRUG_1|MET_NA|APP_0|RES_1|REC_0|VEN_0|CL_1263|NAT_mex|2022-10-28"
      ],
      "attributes":[
        "BULK"
      ]
    },
    {
      "source":1483,
      "target":1480,
      "directed":false,
      "length":0.0113663,
      "support":0.0,
      "removed":false,
      "sequences":[
        "ID_CEC-20-0912|ST_1|CODE_09015|SX_M|RISK_3|AGE_40|SES_1|SCO_2|CD4_2|DRUG_1|MET_NA|APP_1|RES_2|REC_0|VEN_0|CL_101|NAT_mex|2020-07-14",
        "ID_CEC-20-1952|ST_1|CODE_09015|SX_M|RISK_3|AGE_20|SES_2|SCO_2|CD4_1|DRUG_1|MET_NA|APP_1|RES_2|REC_0|VEN_0|CL_101|NAT_mex|2020-11-06"
      ],
      "attributes":[
        "BULK"
      ]
    },
    {
      "source":889,
      "target":883,
      "directed":false,
      "length":0.00176241,
      "support":0.0,
      "removed":false,
      "sequences":[
        "ID_CEC-20-0919|ST_2|CODE_15110|SX_M|RISK_3|AGE_29|SES_2|SCO_3|CD4_2|DRUG_1|MET_NA|APP_1|RES_1|REC_1|VEN_1|CL_45|NAT_mex|2020-07-14",
        "ID_CEC-20-1122|ST_1|CODE_09010|SX_M|RISK_3|AGE_29|SES_1|SCO_3|CD4_3|DRUG_0|MET_NA|APP_1|RES_1|REC_0|VEN_1|CL_45|NAT_mex|2020-08-11"
      ],
      "attributes":[
        "BULK"
      ]
    },
    {
      "source":889,
      "target":884,
      "directed":false,
      "length":0.00851263,
      "support":0.0,
      "removed":false,
      "sequences":[
        "ID_CEC-20-0919|ST_2|CODE_15110|SX_M|RISK_3|AGE_29|SES_2|SCO_3|CD4_2|DRUG_1|MET_NA|APP_1|RES_1|REC_1|VEN_1|CL_45|NAT_mex|2020-07-14",
        "ID_CEC-21-4731|ST_1|CODE_09016|SX_M|RISK_3|AGE_30|SES_1|SCO_3|CD4_2|DRUG_1|MET_1|APP_1|RES_1|REC_0|VEN_NA|CL_NA|NAT_mex|2021-09-01"
      ],
      "attributes":[
        "BULK"
      ]
    },
    {
      "source":889,
      "target":885,
      "directed":false,
      "length":0.00317556,
      "support":0.0,
      "removed":false,
      "sequences":[
        "ID_CEC-20-0919|ST_2|CODE_15110|SX_M|RISK_3|AGE_29|SES_2|SCO_3|CD4_2|DRUG_1|MET_NA|APP_1|RES_1|REC_1|VEN_1|CL_45|NAT_mex|2020-07-14",
        "ID_CEC-22-7480|ST_1|CODE_07106|SX_M|RISK_3|AGE_35|SES_2|SCO_2|CD4_1|DRUG_0|MET_NA|APP_1|RES_1|REC_0|VEN_1|CL_45|NAT_mex|2022-05-12"
      ],
      "attributes":[
        "BULK"
      ]
    },
    {
      "source":889,
      "target":886,
      "directed":false,
      "length":0.00282186,
      "support":0.0,
      "removed":false,
      "sequences":[
        "ID_CEC-20-0919|ST_2|CODE_15110|SX_M|RISK_3|AGE_29|SES_2|SCO_3|CD4_2|DRUG_1|MET_NA|APP_1|RES_1|REC_1|VEN_1|CL_45|NAT_mex|2020-07-14",
        "ID_CEC-22-7675|ST_1|CODE_07106|SX_M|RISK_3|AGE_29|SES_1|SCO_3|CD4_2|DRUG_1|MET_1|APP_1|RES_1|REC_0|VEN_1|CL_45|NAT_mex|2022-05-25"
      ],
      "attributes":[
        "BULK"
      ]
    },
    {
      "source":889,
      "target":887,
      "directed":false,
      "length":0.00780558,
      "support":0.0,
      "removed":false,
      "sequences":[
        "ID_CEC-20-0919|ST_2|CODE_15110|SX_M|RISK_3|AGE_29|SES_2|SCO_3|CD4_2|DRUG_1|MET_NA|APP_1|RES_1|REC_1|VEN_1|CL_45|NAT_mex|2020-07-14",
        "ID_CEC-22-8030|ST_1|CODE_09015|SX_M|RISK_3|AGE_55|SES_2|SCO_3|CD4_2|DRUG_0|MET_NA|APP_1|RES_1|REC_1|VEN_0|CL_45|NAT_NA|2022-06-21"
      ],
      "attributes":[
        "BULK"
      ]
    },
    {
      "source":889,
      "target":888,
      "directed":false,
      "length":0.00459223,
      "support":0.0,
      "removed":false,
      "sequences":[
        "ID_CEC-20-0919|ST_2|CODE_15110|SX_M|RISK_3|AGE_29|SES_2|SCO_3|CD4_2|DRUG_1|MET_NA|APP_1|RES_1|REC_1|VEN_1|CL_45|NAT_mex|2020-07-14",
        "ID_CEC-22-9288|ST_1|CODE_09015|SX_M|RISK_3|AGE_45|SES_2|SCO_2|CD4_1|DRUG_0|MET_NA|APP_0|RES_1|REC_0|VEN_0|CL_45|NAT_mex|2022-10-13"
      ],
      "attributes":[
        "BULK"
      ]
    },
    {
      "source":826,
      "target":824,
      "directed":false,
      "length":0.00743185,
      "support":0.0,
      "removed":false,
      "sequences":[
        "ID_CEC-20-0920|ST_2|CODE_15099|SX_M|RISK_3|AGE_29|SES_2|SCO_3|CD4_2|DRUG_0|MET_NA|APP_1|RES_5|REC_0|VEN_1|CL_138|NAT_mex|2020-07-14",
        "ID_CEC-20-1049|ST_2|CODE_15029|SX_M|RISK_NA|AGE_18|SES_NA|SCO_NA|CD4_2|DRUG_NA|MET_NA|APP_NA|RES_5|REC_0|VEN_NA|CL_138|NAT_NA|2020-07-31"
      ],
      "attributes":[
        "BULK"
      ]
    },
    {
      "source":826,
      "target":820,
      "directed":false,
      "length":0.00921172,
      "support":0.0,
      "removed":false,
      "sequences":[
        "ID_CEC-20-0920|ST_2|CODE_15099|SX_M|RISK_3|AGE_29|SES_2|SCO_3|CD4_2|DRUG_0|MET_NA|APP_1|RES_5|REC_0|VEN_1|CL_138|NAT_mex|2020-07-14",
        "ID_CEC-21-4590|ST_1|CODE_09004|SX_M|RISK_3|AGE_18|SES_2|SCO_2|CD4_2|DRUG_0|MET_NA|APP_0|RES_5|REC_0|VEN_0|CL_138|NAT_mex|2021-08-16"
      ],
      "attributes":[
        "BULK"
      ]
    },
    {
      "source":826,
      "target":821,
      "directed":false,
      "length":0.00921235,
      "support":0.0,
      "removed":false,
      "sequences":[
        "ID_CEC-20-0920|ST_2|CODE_15099|SX_M|RISK_3|AGE_29|SES_2|SCO_3|CD4_2|DRUG_0|MET_NA|APP_1|RES_5|REC_0|VEN_1|CL_138|NAT_mex|2020-07-14",
        "ID_CEC-22-6746|ST_1|CODE_09008|SX_M|RISK_3|AGE_26|SES_2|SCO_3|CD4_1|DRUG_0|MET_NA|APP_1|RES_5|REC_0|VEN_1|CL_138|NAT_mex|2022-03-10"
      ],
      "attributes":[
        "BULK"
      ]
    },
    {
      "source":826,
      "target":822,
      "directed":false,
      "length":0.00565342,
      "support":0.0,
      "removed":false,
      "sequences":[
        "ID_CEC-20-0920|ST_2|CODE_15099|SX_M|RISK_3|AGE_29|SES_2|SCO_3|CD4_2|DRUG_0|MET_NA|APP_1|RES_5|REC_0|VEN_1|CL_138|NAT_mex|2020-07-14",
        "ID_CEC-22-8083|ST_2|CODE_15099|SX_M|RISK_3|AGE_22|SES_1|SCO_2|CD4_1|DRUG_0|MET_NA|APP_0|RES_5|REC_0|VEN_0|CL_138|NAT_mex|2022-06-27"
      ],
      "attributes":[
        "BULK"
      ]
    },
    {
      "source":826,
      "target":823,
      "directed":false,
      "length":0.00885647,
      "support":0.0,
      "removed":false,
      "sequences":[
        "ID_CEC-20-0920|ST_2|CODE_15099|SX_M|RISK_3|AGE_29|SES_2|SCO_3|CD4_2|DRUG_0|MET_NA|APP_1|RES_5|REC_0|VEN_1|CL_138|NAT_mex|2020-07-14",
        "ID_CEC-22-8173|ST_2|CODE_15029|SX_M|RISK_3|AGE_25|SES_2|SCO_2|CD4_2|DRUG_0|MET_NA|APP_1|RES_5|REC_0|VEN_0|CL_138|NAT_mex|2022-07-04"
      ],
      "attributes":[
        "BULK"
      ]
    },
    {
      "source":1169,
      "target":1165,
      "directed":false,
      "length":0.00176205,
      "support":0.0,
      "removed":false,
      "sequences":[
        "ID_CEC-20-0933|ST_2|CODE_15059|SX_M|RISK_3|AGE_35|SES_2|SCO_3|CD4_1|DRUG_1|MET_NA|APP_1|RES_1|REC_0|VEN_1|CL_362|NAT_mex|2020-07-15",
        "ID_CEC-20-1096|ST_1|CODE_09015|SX_M|RISK_3|AGE_47|SES_2|SCO_2|CD4_2|DRUG_1|MET_NA|APP_1|RES_1|REC_1|VEN_1|CL_362|NAT_mex|2020-08-07"
      ],
      "attributes":[
        "BULK"
      ]
    },
    {
      "source":1169,
      "target":1166,
      "directed":false,
      "length":0.00211437,
      "support":0.0,
      "removed":false,
      "sequences":[
        "ID_CEC-20-0933|ST_2|CODE_15059|SX_M|RISK_3|AGE_35|SES_2|SCO_3|CD4_1|DRUG_1|MET_NA|APP_1|RES_1|REC_0|VEN_1|CL_362|NAT_mex|2020-07-15",
        "ID_CEC-21-4789|ST_2|CODE_15121|SX_M|RISK_3|AGE_35|SES_2|SCO_2|CD4_1|DRUG_0|MET_NA|APP_1|RES_1|REC_0|VEN_0|CL_362|NAT_mex|2021-09-08"
      ],
      "attributes":[
        "BULK"
      ]
    },
    {
      "source":1169,
      "target":1167,
      "directed":false,
      "length":0.00530664,
      "support":0.0,
      "removed":false,
      "sequences":[
        "ID_CEC-20-0933|ST_2|CODE_15059|SX_M|RISK_3|AGE_35|SES_2|SCO_3|CD4_1|DRUG_1|MET_NA|APP_1|RES_1|REC_0|VEN_1|CL_362|NAT_mex|2020-07-15",
        "ID_CEC-21-5424|ST_1|CODE_09008|SX_M|RISK_3|AGE_37|SES_1|SCO_3|CD4_2|DRUG_0|MET_NA|APP_1|RES_1|REC_0|VEN_1|CL_362|NAT_mex|2021-11-01"
      ],
      "attributes":[
        "BULK"
      ]
    },
    {
      "source":1169,
      "target":1168,
      "directed":false,
      "length":0.00565154,
      "support":0.0,
      "removed":false,
      "sequences":[
        "ID_CEC-20-0933|ST_2|CODE_15059|SX_M|RISK_3|AGE_35|SES_2|SCO_3|CD4_1|DRUG_1|MET_NA|APP_1|RES_1|REC_0|VEN_1|CL_362|NAT_mex|2020-07-15",
        "ID_CEC-22-8911|ST_2|CODE_15104|SX_M|RISK_3|AGE_53|SES_1|SCO_3|CD4_2|DRUG_0|MET_NA|APP_1|RES_1|REC_1|VEN_1|CL_362|NAT_mex|2022-09-07"
      ],
      "attributes":[
        "BULK"
      ]
    },
    {
      "source":2574,
      "target":2575,
      "directed":false,
      "length":0.0132549,
      "support":0.0,
      "removed":false,
      "sequences":[
        "ID_CEC-20-0938|ST_1|CODE_09006|SX_M|RISK_3|AGE_27|SES_2|SCO_3|CD4_1|DRUG_1|MET_1|APP_1|RES_2|REC_0|VEN_1|CL_NA|NAT_mex|2020-07-15",
        "ID_CEC-21-3572|ST_1|CODE_09006|SX_M|RISK_3|AGE_34|SES_2|SCO_2|CD4_2|DRUG_1|MET_NA|APP_1|RES_1|REC_0|VEN_0|CL_NA|NAT_mex|2021-05-07"
      ],
      "attributes":[
        "BULK"
      ]
    },
    {
      "source":285,
      "target":286,
      "directed":false,
      "length":0.0081605,
      "support":0.0,
      "removed":false,
      "sequences":[
        "ID_CEC-20-0940|ST_2|CODE_15013|SX_M|RISK_3|AGE_28|SES_2|SCO_2|CD4_1|DRUG_1|MET_NA|APP_0|RES_1|REC_0|VEN_0|CL_214|NAT_mex|2020-07-16",
        "ID_CEC-20-1699|ST_1|CODE_09002|SX_M|RISK_3|AGE_19|SES_2|SCO_2|CD4_2|DRUG_0|MET_NA|APP_1|RES_1|REC_0|VEN_0|CL_214|NAT_mex|2020-10-13"
      ],
      "attributes":[
        "BULK"
      ]
    },
    {
      "source":285,
      "target":287,
      "directed":false,
      "length":0.00708843,
      "support":0.0,
      "removed":false,
      "sequences":[
        "ID_CEC-20-0940|ST_2|CODE_15013|SX_M|RISK_3|AGE_28|SES_2|SCO_2|CD4_1|DRUG_1|MET_NA|APP_0|RES_1|REC_0|VEN_0|CL_214|NAT_mex|2020-07-16",
        "ID_CEC-20-1772|ST_1|CODE_09015|SX_M|RISK_3|AGE_28|SES_2|SCO_2|CD4_1|DRUG_1|MET_NA|APP_0|RES_1|REC_0|VEN_0|CL_214|NAT_mex|2020-10-20"
      ],
      "attributes":[
        "BULK"
      ]
    },
    {
      "source":285,
      "target":272,
      "directed":false,
      "length":0.00994113,
      "support":0.0,
      "removed":false,
      "sequences":[
        "ID_CEC-20-0940|ST_2|CODE_15013|SX_M|RISK_3|AGE_28|SES_2|SCO_2|CD4_1|DRUG_1|MET_NA|APP_0|RES_1|REC_0|VEN_0|CL_214|NAT_mex|2020-07-16",
        "ID_CEC-21-3393|ST_1|CODE_09006|SX_M|RISK_3|AGE_28|SES_2|SCO_3|CD4_2|DRUG_1|MET_1|APP_1|RES_2|REC_0|VEN_1|CL_214|NAT_mex|2021-04-22"
      ],
      "attributes":[
        "BULK"
      ]
    },
    {
      "source":285,
      "target":273,
      "directed":false,
      "length":0.0131983,
      "support":0.0,
      "removed":false,
      "sequences":[
        "ID_CEC-20-0940|ST_2|CODE_15013|SX_M|RISK_3|AGE_28|SES_2|SCO_2|CD4_1|DRUG_1|MET_NA|APP_0|RES_1|REC_0|VEN_0|CL_214|NAT_mex|2020-07-16",
        "ID_CEC-21-3407|ST_2|CODE_15109|SX_M|RISK_3|AGE_26|SES_1|SCO_NA|CD4_1|DRUG_0|MET_NA|APP_1|RES_1|REC_0|VEN_0|CL_214|NAT_mex|2021-04-22"
      ],
      "attributes":[
        "BULK"
      ]
    },
    {
      "source":285,
      "target":274,
      "directed":false,
      "length":0.00887496,
      "support":0.0,
      "removed":false,
      "sequences":[
        "ID_CEC-20-0940|ST_2|CODE_15013|SX_M|RISK_3|AGE_28|SES_2|SCO_2|CD4_1|DRUG_1|MET_NA|APP_0|RES_1|REC_0|VEN_0|CL_214|NAT_mex|2020-07-16",
        "ID_CEC-21-3712|ST_1|CODE_07106|SX_M|RISK_3|AGE_30|SES_1|SCO_3|CD4_2|DRUG_0|MET_NA|APP_0|RES_1|REC_1|VEN_0|CL_214|NAT_mex|2021-05-20"
      ],
      "attributes":[
        "BULK"
      ]
    },
    {
      "source":285,
      "target":275,
      "directed":false,
      "length":0.00851257,
      "support":0.0,
      "removed":false,
      "sequences":[
        "ID_CEC-20-0940|ST_2|CODE_15013|SX_M|RISK_3|AGE_28|SES_2|SCO_2|CD4_1|DRUG_1|MET_NA|APP_0|RES_1|REC_0|VEN_0|CL_214|NAT_mex|2020-07-16",
        "ID_CEC-21-3792|ST_2|CODE_15109|SX_M|RISK_3|AGE_25|SES_1|SCO_3|CD4_1|DRUG_0|MET_NA|APP_1|RES_1|REC_0|VEN_1|CL_214|NAT_mex|2021-05-26"
      ],
      "attributes":[
        "BULK"
      ]
    },
    {
      "source":285,
      "target":276,
      "directed":false,
      "length":0.00923505,
      "support":0.0,
      "removed":false,
      "sequences":[
        "ID_CEC-20-0940|ST_2|CODE_15013|SX_M|RISK_3|AGE_28|SES_2|SCO_2|CD4_1|DRUG_1|MET_NA|APP_0|RES_1|REC_0|VEN_0|CL_214|NAT_mex|2020-07-16",
        "ID_CEC-21-5626|ST_2|CODE_15104|SX_M|RISK_3|AGE_40|SES_1|SCO_3|CD4_2|DRUG_0|MET_NA|APP_0|RES_1|REC_0|VEN_0|CL_214|NAT_mex|2021-11-22"
      ],
      "attributes":[
        "BULK"
      ]
    },
    {
      "source":285,
      "target":277,
      "directed":false,
      "length":0.0128414,
      "support":0.0,
      "removed":false,
      "sequences":[
        "ID_CEC-20-0940|ST_2|CODE_15013|SX_M|RISK_3|AGE_28|SES_2|SCO_2|CD4_1|DRUG_1|MET_NA|APP_0|RES_1|REC_0|VEN_0|CL_214|NAT_mex|2020-07-16",
        "ID_CEC-22-6146|ST_2|CODE_15059|SX_M|RISK_NA|AGE_27|SES_NA|SCO_NA|CD4_1|DRUG_NA|MET_NA|APP_NA|RES_1|REC_0|VEN_NA|CL_NA|NAT_NA|2022-01-17"
      ],
      "attributes":[
        "BULK"
      ]
    },
    {
      "source":285,
      "target":278,
      "directed":false,
      "length":0.00960609,
      "support":0.0,
      "removed":false,
      "sequences":[
        "ID_CEC-20-0940|ST_2|CODE_15013|SX_M|RISK_3|AGE_28|SES_2|SCO_2|CD4_1|DRUG_1|MET_NA|APP_0|RES_1|REC_0|VEN_0|CL_214|NAT_mex|2020-07-16",
        "ID_CEC-22-7752|ST_2|CODE_15109|SX_M|RISK_3|AGE_25|SES_1|SCO_2|CD4_2|DRUG_1|MET_NA|APP_1|RES_1|REC_0|VEN_0|CL_214|NAT_mex|2022-05-31"
      ],
      "attributes":[
        "BULK"
      ]
    },
    {
      "source":285,
      "target":279,
      "directed":false,
      "length":0.00852446,
      "support":0.0,
      "removed":false,
      "sequences":[
        "ID_CEC-20-0940|ST_2|CODE_15013|SX_M|RISK_3|AGE_28|SES_2|SCO_2|CD4_1|DRUG_1|MET_NA|APP_0|RES_1|REC_0|VEN_0|CL_214|NAT_mex|2020-07-16",
        "ID_CEC-22-7753|ST_2|CODE_15109|SX_M|RISK_3|AGE_23|SES_1|SCO_2|CD4_1|DRUG_1|MET_NA|APP_1|RES_1|REC_0|VEN_NA|CL_214|NAT_mex|2022-05-31"
      ],
      "attributes":[
        "BULK"
      ]
    },
    {
      "source":285,
      "target":280,
      "directed":false,
      "length":0.00815341,
      "support":0.0,
      "removed":false,
      "sequences":[
        "ID_CEC-20-0940|ST_2|CODE_15013|SX_M|RISK_3|AGE_28|SES_2|SCO_2|CD4_1|DRUG_1|MET_NA|APP_0|RES_1|REC_0|VEN_0|CL_214|NAT_mex|2020-07-16",
        "ID_CEC-22-8491|ST_2|CODE_15109|SX_M|RISK_3|AGE_26|SES_2|SCO_3|CD4_1|DRUG_1|MET_NA|APP_0|RES_1|REC_0|VEN_0|CL_214|NAT_mex|2022-08-04"
      ],
      "attributes":[
        "BULK"
      ]
    },
    {
      "source":285,
      "target":281,
      "directed":false,
      "length":0.010303,
      "support":0.0,
      "removed":false,
      "sequences":[
        "ID_CEC-20-0940|ST_2|CODE_15013|SX_M|RISK_3|AGE_28|SES_2|SCO_2|CD4_1|DRUG_1|MET_NA|APP_0|RES_1|REC_0|VEN_0|CL_214|NAT_mex|2020-07-16",
        "ID_CEC-22-9799|ST_2|CODE_15091|SX_M|RISK_3|AGE_22|SES_2|SCO_2|CD4_2|DRUG_1|MET_NA|APP_1|RES_1|REC_0|VEN_1|CL_214|NAT_mex|2022-12-07"
      ],
      "attributes":[
        "BULK"
      ]
    },
    {
      "source":1519,
      "target":1516,
      "directed":false,
      "length":0.00176033,
      "support":0.0,
      "removed":false,
      "sequences":[
        "ID_CEC-20-0942|ST_1|CODE_09007|SX_M|RISK_3|AGE_37|SES_1|SCO_2|CD4_2|DRUG_0|MET_NA|APP_1|RES_1|REC_0|VEN_0|CL_581|NAT_mex|2020-07-16",
        "ID_CEC-22-7255|ST_2|CODE_15099|SX_M|RISK_3|AGE_20|SES_2|SCO_2|CD4_1|DRUG_1|MET_1|APP_0|RES_1|REC_0|VEN_1|CL_581|NAT_mex|2022-04-25"
      ],
      "attributes":[
        "BULK"
      ]
    },
    {
      "source":1519,
      "target":1518,
      "directed":false,
      "length":0.0056517,
      "support":0.0,
      "removed":false,
      "sequences":[
        "ID_CEC-20-0942|ST_1|CODE_09007|SX_M|RISK_3|AGE_37|SES_1|SCO_2|CD4_2|DRUG_0|MET_NA|APP_1|RES_1|REC_0|VEN_0|CL_581|NAT_mex|2020-07-16",
        "ID_CEC-22-7257|ST_2|CODE_15099|SX_M|RISK_3|AGE_29|SES_2|SCO_2|CD4_1|DRUG_0|MET_NA|APP_0|RES_1|REC_0|VEN_0|CL_581|NAT_mex|2022-04-25"
      ],
      "attributes":[
        "BULK"
      ]
    },
    {
      "source":1519,
      "target":1517,
      "directed":false,
      "length":0.01173,
      "support":0.0,
      "removed":false,
      "sequences":[
        "ID_CEC-20-0942|ST_1|CODE_09007|SX_M|RISK_3|AGE_37|SES_1|SCO_2|CD4_2|DRUG_0|MET_NA|APP_1|RES_1|REC_0|VEN_0|CL_581|NAT_mex|2020-07-16",
        "ID_CEC-22-9764|ST_2|CODE_15057|SX_M|RISK_NA|AGE_19|SES_1|SCO_2|CD4_1|DRUG_0|MET_NA|APP_1|RES_1|REC_0|VEN_0|CL_581|NAT_mex|2022-12-05"
      ],
      "attributes":[
        "BULK"
      ]
    },
    {
      "source":1520,
      "target":1521,
      "directed":false,
      "length":0.00423539,
      "support":0.0,
      "removed":false,
      "sequences":[
        "ID_CEC-20-0943|ST_1|CODE_09016|SX_M|RISK_3|AGE_29|SES_2|SCO_3|CD4_2|DRUG_1|MET_NA|APP_1|RES_1|REC_0|VEN_0|CL_129|NAT_mex|2020-07-16",
        "ID_CEC-22-7828|ST_2|CODE_15104|SX_M|RISK_3|AGE_53|SES_2|SCO_3|CD4_2|DRUG_1|MET_NA|APP_1|RES_1|REC_0|VEN_0|CL_129|NAT_mex|2022-06-03"
      ],
      "attributes":[
        "BULK"
      ]
    },
    {
      "source":1520,
      "target":1522,
      "directed":false,
      "length":0.00176104,
      "support":0.0,
      "removed":false,
      "sequences":[
        "ID_CEC-20-0943|ST_1|CODE_09016|SX_M|RISK_3|AGE_29|SES_2|SCO_3|CD4_2|DRUG_1|MET_NA|APP_1|RES_1|REC_0|VEN_0|CL_129|NAT_mex|2020-07-16",
        "ID_CEC-22-9311|ST_1|CODE_09008|SX_M|RISK_3|AGE_25|SES_1|SCO_2|CD4_2|DRUG_1|MET_NA|APP_1|RES_1|REC_1|VEN_1|CL_129|NAT_mex|2022-10-17"
      ],
      "attributes":[
        "BULK"
      ]
    },
    {
      "source":1520,
      "target":1523,
      "directed":false,
      "length":0.00459184,
      "support":0.0,
      "removed":false,
      "sequences":[
        "ID_CEC-20-0943|ST_1|CODE_09016|SX_M|RISK_3|AGE_29|SES_2|SCO_3|CD4_2|DRUG_1|MET_NA|APP_1|RES_1|REC_0|VEN_0|CL_129|NAT_mex|2020-07-16",
        "ID_CEC-22-9741|ST_1|CODE_09016|SX_M|RISK_3|AGE_39|SES_1|SCO_2|CD4_2|DRUG_1|MET_NA|APP_1|RES_1|REC_0|VEN_0|CL_129|NAT_mex|2022-12-02"
      ],
      "attributes":[
        "BULK"
      ]
    },
    {
      "source":2576,
      "target":2577,
      "directed":false,
      "length":0.0085115,
      "support":0.0,
      "removed":false,
      "sequences":[
        "ID_CEC-20-0947|ST_1|CODE_09014|SX_M|RISK_3|AGE_35|SES_2|SCO_3|CD4_2|DRUG_0|MET_NA|APP_1|RES_1|REC_0|VEN_NA|CL_814|NAT_mex|2020-07-16",
        "ID_CEC-21-4905|ST_1|CODE_09002|SX_M|RISK_3|AGE_26|SES_1|SCO_3|CD4_2|DRUG_1|MET_NA|APP_1|RES_2|REC_0|VEN_0|CL_814|NAT_mex|2021-09-21"
      ],
      "attributes":[
        "BULK"
      ]
    },
    {
      "source":1992,
      "target":1990,
      "directed":false,
      "length":0.0106418,
      "support":0.0,
      "removed":false,
      "sequences":[
        "ID_CEC-20-0964|ST_1|CODE_09010|SX_M|RISK_3|AGE_19|SES_1|SCO_2|CD4_2|DRUG_0|MET_NA|APP_1|RES_1|REC_0|VEN_0|CL_481|NAT_mex|2020-07-20",
        "ID_CEC-21-3638|ST_1|CODE_09007|SX_M|RISK_3|AGE_43|SES_1|SCO_3|CD4_1|DRUG_1|MET_1|APP_1|RES_1|REC_0|VEN_1|CL_481|NAT_mex|2021-05-13"
      ],
      "attributes":[
        "BULK"
      ]
    },
    {
      "source":1992,
      "target":1991,
      "directed":false,
      "length":0.00352919,
      "support":0.0,
      "removed":false,
      "sequences":[
        "ID_CEC-20-0964|ST_1|CODE_09010|SX_M|RISK_3|AGE_19|SES_1|SCO_2|CD4_2|DRUG_0|MET_NA|APP_1|RES_1|REC_0|VEN_0|CL_481|NAT_mex|2020-07-20",
        "ID_CEC-22-7079|ST_1|CODE_09003|SX_M|RISK_3|AGE_29|SES_2|SCO_3|CD4_1|DRUG_1|MET_NA|APP_1|RES_1|REC_0|VEN_NA|CL_481|NAT_mex|2022-04-06"
      ],
      "attributes":[
        "BULK"
      ]
    },
    {
      "source":455,
      "target":447,
      "directed":false,
      "length":0.0135116,
      "support":0.0,
      "removed":false,
      "sequences":[
        "ID_CEC-20-0970|ST_2|CODE_15121|SX_M|RISK_3|AGE_29|SES_1|SCO_3|CD4_2|DRUG_NA|MET_NA|APP_1|RES_1|REC_1|VEN_NA|CL_197|NAT_mex|2020-07-21",
        "ID_CEC-21-4841|ST_1|CODE_09002|SX_M|RISK_3|AGE_28|SES_2|SCO_3|CD4_2|DRUG_0|MET_NA|APP_0|RES_1|REC_0|VEN_0|CL_197|NAT_mex|2021-09-13"
      ],
      "attributes":[
        "BULK"
      ]
    },
    {
      "source":2578,
      "target":2579,
      "directed":false,
      "length":0.0124491,
      "support":0.0,
      "removed":false,
      "sequences":[
        "ID_CEC-20-0972|ST_1|CODE_09012|SX_M|RISK_3|AGE_35|SES_2|SCO_3|CD4_2|DRUG_1|MET_NA|APP_0|RES_4|REC_0|VEN_0|CL_NA|NAT_mex|2020-07-21",
        "ID_CEC-20-1241|ST_1|CODE_09015|SX_M|RISK_3|AGE_27|SES_2|SCO_3|CD4_1|DRUG_1|MET_NA|APP_1|RES_4|REC_0|VEN_1|CL_NA|NAT_mex|2020-08-21"
      ],
      "attributes":[
        "BULK"
      ]
    },
    {
      "source":2581,
      "target":2580,
      "directed":false,
      "length":0.0,
      "support":0.0,
      "removed":false,
      "sequences":[
        "ID_CEC-20-0980|ST_1|CODE_09005|SX_M|RISK_3|AGE_25|SES_2|SCO_2|CD4_2|DRUG_0|MET_NA|APP_0|RES_1|REC_1|VEN_0|CL_203|NAT_mex|2020-07-22",
        "ID_CEC-20-1368|ST_1|CODE_09005|SX_M|RISK_3|AGE_27|SES_2|SCO_2|CD4_2|DRUG_0|MET_NA|APP_0|RES_1|REC_1|VEN_0|CL_203|NAT_mex|2020-09-07"
      ],
      "attributes":[
        "BULK"
      ]
    },
    {
      "source":2583,
      "target":2582,
      "directed":false,
      "length":0.0131754,
      "support":0.0,
      "removed":false,
      "sequences":[
        "ID_CEC-20-0981|ST_2|CODE_15033|SX_M|RISK_3|AGE_20|SES_2|SCO_3|CD4_1|DRUG_0|MET_NA|APP_0|RES_1|REC_0|VEN_1|CL_NA|NAT_mex|2020-07-22",
        "ID_CEC-21-3674|ST_1|CODE_09011|SX_M|RISK_3|AGE_25|SES_1|SCO_2|CD4_1|DRUG_0|MET_NA|APP_0|RES_1|REC_0|VEN_0|CL_NA|NAT_mex|2021-05-18"
      ],
      "attributes":[
        "BULK"
      ]
    },
    {
      "source":2584,
      "target":2585,
      "directed":false,
      "length":0.0135178,
      "support":0.0,
      "removed":false,
      "sequences":[
        "ID_CEC-20-0987|ST_2|CODE_15058|SX_M|RISK_3|AGE_20|SES_2|SCO_2|CD4_1|DRUG_0|MET_NA|APP_1|RES_1|REC_0|VEN_0|CL_817|NAT_mex|2020-07-23",
        "ID_CEC-21-2891|ST_1|CODE_09016|SX_M|RISK_3|AGE_30|SES_2|SCO_3|CD4_2|DRUG_1|MET_NA|APP_1|RES_1|REC_0|VEN_1|CL_817|NAT_mex|2021-03-08"
      ],
      "attributes":[
        "BULK"
      ]
    },
    {
      "source":890,
      "target":891,
      "directed":false,
      "length":0.0138839,
      "support":0.0,
      "removed":false,
      "sequences":[
        "ID_CEC-20-0992|ST_2|CODE_15033|SX_M|RISK_3|AGE_21|SES_2|SCO_2|CD4_1|DRUG_NA|MET_NA|APP_0|RES_1|REC_0|VEN_1|CL_400|NAT_mex|2020-07-23",
        "ID_CEC-21-3221|ST_1|CODE_07106|SX_M|RISK_3|AGE_22|SES_2|SCO_3|CD4_2|DRUG_0|MET_NA|APP_0|RES_1|REC_0|VEN_0|CL_400|NAT_mex|2021-04-08"
      ],
      "attributes":[
        "BULK"
      ]
    },
    {
      "source":890,
      "target":892,
      "directed":false,
      "length":0.00636246,
      "support":0.0,
      "removed":false,
      "sequences":[
        "ID_CEC-20-0992|ST_2|CODE_15033|SX_M|RISK_3|AGE_21|SES_2|SCO_2|CD4_1|DRUG_NA|MET_NA|APP_0|RES_1|REC_0|VEN_1|CL_400|NAT_mex|2020-07-23",
        "ID_CEC-21-4439|ST_1|CODE_07106|SX_M|RISK_3|AGE_34|SES_2|SCO_2|CD4_2|DRUG_1|MET_NA|APP_1|RES_1|REC_0|VEN_1|CL_400|NAT_mex|2021-08-03"
      ],
      "attributes":[
        "BULK"
      ]
    },
    {
      "source":890,
      "target":893,
      "directed":false,
      "length":0.0120885,
      "support":0.0,
      "removed":false,
      "sequences":[
        "ID_CEC-20-0992|ST_2|CODE_15033|SX_M|RISK_3|AGE_21|SES_2|SCO_2|CD4_1|DRUG_NA|MET_NA|APP_0|RES_1|REC_0|VEN_1|CL_400|NAT_mex|2020-07-23",
        "ID_CEC-21-5412|ST_1|CODE_09014|SX_M|RISK_3|AGE_44|SES_2|SCO_3|CD4_3|DRUG_0|MET_NA|APP_1|RES_1|REC_1|VEN_0|CL_400|NAT_mex|2021-10-29"
      ],
      "attributes":[
        "BULK"
      ]
    },
    {
      "source":890,
      "target":894,
      "directed":false,
      "length":0.0137024,
      "support":0.0,
      "removed":false,
      "sequences":[
        "ID_CEC-20-0992|ST_2|CODE_15033|SX_M|RISK_3|AGE_21|SES_2|SCO_2|CD4_1|DRUG_NA|MET_NA|APP_0|RES_1|REC_0|VEN_1|CL_400|NAT_mex|2020-07-23",
        "ID_CEC-21-5567|ST_1|CODE_09006|SX_M|RISK_3|AGE_27|SES_2|SCO_2|CD4_1|DRUG_1|MET_NA|APP_0|RES_1|REC_0|VEN_0|CL_400|NAT_mex|2021-11-17"
      ],
      "attributes":[
        "BULK"
      ]
    },
    {
      "source":890,
      "target":895,
      "directed":false,
      "length":0.0110129,
      "support":0.0,
      "removed":false,
      "sequences":[
        "ID_CEC-20-0992|ST_2|CODE_15033|SX_M|RISK_3|AGE_21|SES_2|SCO_2|CD4_1|DRUG_NA|MET_NA|APP_0|RES_1|REC_0|VEN_1|CL_400|NAT_mex|2020-07-23",
        "ID_CEC-22-6799|ST_1|CODE_09003|SX_M|RISK_3|AGE_36|SES_1|SCO_2|CD4_2|DRUG_0|MET_NA|APP_1|RES_1|REC_0|VEN_1|CL_400|NAT_mex|2022-03-15"
      ],
      "attributes":[
        "BULK"
      ]
    },
    {
      "source":890,
      "target":896,
      "directed":false,
      "length":0.0120693,
      "support":0.0,
      "removed":false,
      "sequences":[
        "ID_CEC-20-0992|ST_2|CODE_15033|SX_M|RISK_3|AGE_21|SES_2|SCO_2|CD4_1|DRUG_NA|MET_NA|APP_0|RES_1|REC_0|VEN_1|CL_400|NAT_mex|2020-07-23",
        "ID_CEC-22-9567|ST_1|CODE_09006|SX_M|RISK_3|AGE_27|SES_2|SCO_3|CD4_1|DRUG_0|MET_NA|APP_1|RES_1|REC_0|VEN_1|CL_400|NAT_mex|2022-11-11"
      ],
      "attributes":[
        "BULK"
      ]
    },
    {
      "source":518,
      "target":510,
      "directed":false,
      "length":0.0117201,
      "support":0.0,
      "removed":false,
      "sequences":[
        "ID_CEC-20-0994|ST_2|CODE_15013|SX_M|RISK_NA|AGE_29|SES_NA|SCO_NA|CD4_1|DRUG_NA|MET_NA|APP_NA|RES_1|REC_0|VEN_NA|CL_207|NAT_NA|2020-07-23",
        "ID_CEC-20-2137|ST_2|CODE_15058|SX_M|RISK_3|AGE_24|SES_2|SCO_3|CD4_1|DRUG_0|MET_NA|APP_0|RES_1|REC_0|VEN_0|CL_207|NAT_mex|2020-11-30"
      ],
      "attributes":[
        "BULK"
      ]
    },
    {
      "source":518,
      "target":511,
      "directed":false,
      "length":0.0081433,
      "support":0.0,
      "removed":false,
      "sequences":[
        "ID_CEC-20-0994|ST_2|CODE_15013|SX_M|RISK_NA|AGE_29|SES_NA|SCO_NA|CD4_1|DRUG_NA|MET_NA|APP_NA|RES_1|REC_0|VEN_NA|CL_207|NAT_NA|2020-07-23",
        "ID_CEC-21-2796|ST_1|CODE_09015|SX_M|RISK_3|AGE_38|SES_2|SCO_3|CD4_1|DRUG_1|MET_NA|APP_1|RES_1|REC_0|VEN_1|CL_207|NAT_mex|2021-03-01"
      ],
      "attributes":[
        "BULK"
      ]
    },
    {
      "source":518,
      "target":512,
      "directed":false,
      "length":0.00600768,
      "support":0.0,
      "removed":false,
      "sequences":[
        "ID_CEC-20-0994|ST_2|CODE_15013|SX_M|RISK_NA|AGE_29|SES_NA|SCO_NA|CD4_1|DRUG_NA|MET_NA|APP_NA|RES_1|REC_0|VEN_NA|CL_207|NAT_NA|2020-07-23",
        "ID_CEC-21-2834|ST_2|CODE_15060|SX_M|RISK_3|AGE_23|SES_2|SCO_2|CD4_1|DRUG_1|MET_NA|APP_0|RES_1|REC_0|VEN_0|CL_207|NAT_mex|2021-03-03"
      ],
      "attributes":[
        "BULK"
      ]
    },
    {
      "source":518,
      "target":516,
      "directed":false,
      "length":0.0117117,
      "support":0.0,
      "removed":false,
      "sequences":[
        "ID_CEC-20-0994|ST_2|CODE_15013|SX_M|RISK_NA|AGE_29|SES_NA|SCO_NA|CD4_1|DRUG_NA|MET_NA|APP_NA|RES_1|REC_0|VEN_NA|CL_207|NAT_NA|2020-07-23",
        "ID_CEC-22-7081|ST_1|CODE_09007|SX_M|RISK_3|AGE_26|SES_2|SCO_3|CD4_1|DRUG_0|MET_NA|APP_1|RES_1|REC_0|VEN_0|CL_207|NAT_mex|2022-04-06"
      ],
      "attributes":[
        "BULK"
      ]
    },
    {
      "source":1505,
      "target":1506,
      "directed":false,
      "length":0.0113831,
      "support":0.0,
      "removed":false,
      "sequences":[
        "ID_CEC-20-0995|ST_1|CODE_09010|SX_M|RISK_NA|AGE_28|SES_NA|SCO_NA|CD4_1|DRUG_NA|MET_NA|APP_NA|RES_2|REC_0|VEN_NA|CL_NA|NAT_NA|2020-07-23",
        "ID_CEC-21-4850|ST_1|CODE_09015|SX_M|RISK_3|AGE_25|SES_2|SCO_3|CD4_2|DRUG_1|MET_NA|APP_1|RES_2|REC_1|VEN_0|CL_556|NAT_mex|2021-09-14"
      ],
      "attributes":[
        "BULK"
      ]
    },
    {
      "source":1170,
      "target":1171,
      "directed":false,
      "length":0.00779454,
      "support":0.0,
      "removed":false,
      "sequences":[
        "ID_CEC-20-1002|ST_2|CODE_15099|SX_M|RISK_3|AGE_24|SES_2|SCO_2|CD4_1|DRUG_0|MET_NA|APP_1|RES_1|REC_0|VEN_0|CL_325|NAT_mex|2020-07-24",
        "ID_CEC-20-1453|ST_2|CODE_15030|SX_M|RISK_3|AGE_29|SES_2|SCO_2|CD4_1|DRUG_0|MET_NA|APP_0|RES_1|REC_0|VEN_0|CL_325|NAT_mex|2020-09-17"
      ],
      "attributes":[
        "BULK"
      ]
    },
    {
      "source":1170,
      "target":1172,
      "directed":false,
      "length":0.0102919,
      "support":0.0,
      "removed":false,
      "sequences":[
        "ID_CEC-20-1002|ST_2|CODE_15099|SX_M|RISK_3|AGE_24|SES_2|SCO_2|CD4_1|DRUG_0|MET_NA|APP_1|RES_1|REC_0|VEN_0|CL_325|NAT_mex|2020-07-24",
        "ID_CEC-20-2034|ST_1|CODE_09007|SX_M|RISK_3|AGE_25|SES_2|SCO_2|CD4_1|DRUG_0|MET_NA|APP_1|RES_1|REC_0|VEN_1|CL_325|NAT_mex|2020-11-18"
      ],
      "attributes":[
        "BULK"
      ]
    },
    {
      "source":1170,
      "target":1174,
      "directed":false,
      "length":0.0138785,
      "support":0.0,
      "removed":false,
      "sequences":[
        "ID_CEC-20-1002|ST_2|CODE_15099|SX_M|RISK_3|AGE_24|SES_2|SCO_2|CD4_1|DRUG_0|MET_NA|APP_1|RES_1|REC_0|VEN_0|CL_325|NAT_mex|2020-07-24",
        "ID_CEC-22-7199|ST_2|CODE_15099|SX_M|RISK_3|AGE_29|SES_1|SCO_3|CD4_2|DRUG_1|MET_0|APP_1|RES_1|REC_0|VEN_0|CL_NA|NAT_mex|2022-04-19"
      ],
      "attributes":[
        "BULK"
      ]
    },
    {
      "source":632,
      "target":633,
      "directed":false,
      "length":0.00317867,
      "support":0.0,
      "removed":false,
      "sequences":[
        "ID_CEC-20-1017|ST_1|CODE_09016|SX_M|RISK_NA|AGE_34|SES_NA|SCO_NA|CD4_1|DRUG_NA|MET_NA|APP_NA|RES_3|REC_0|VEN_NA|CL_50|NAT_NA|2020-07-27",
        "ID_CEC-20-1442|ST_1|CODE_09003|SX_M|RISK_3|AGE_19|SES_2|SCO_3|CD4_2|DRUG_0|MET_NA|APP_1|RES_3|REC_0|VEN_0|CL_50|NAT_mex|2020-09-15"
      ],
      "attributes":[
        "BULK"
      ]
    },
    {
      "source":632,
      "target":634,
      "directed":false,
      "length":0.00352996,
      "support":0.0,
      "removed":false,
      "sequences":[
        "ID_CEC-20-1017|ST_1|CODE_09016|SX_M|RISK_NA|AGE_34|SES_NA|SCO_NA|CD4_1|DRUG_NA|MET_NA|APP_NA|RES_3|REC_0|VEN_NA|CL_50|NAT_NA|2020-07-27",
        "ID_CEC-20-1996|ST_1|CODE_09005|SX_M|RISK_3|AGE_19|SES_2|SCO_2|CD4_2|DRUG_0|MET_NA|APP_0|RES_3|REC_0|VEN_1|CL_50|NAT_mex|2020-11-11"
      ],
      "attributes":[
        "BULK"
      ]
    },
    {
      "source":632,
      "target":635,
      "directed":false,
      "length":0.00494238,
      "support":0.0,
      "removed":false,
      "sequences":[
        "ID_CEC-20-1017|ST_1|CODE_09016|SX_M|RISK_NA|AGE_34|SES_NA|SCO_NA|CD4_1|DRUG_NA|MET_NA|APP_NA|RES_3|REC_0|VEN_NA|CL_50|NAT_NA|2020-07-27",
        "ID_CEC-21-3548|ST_1|CODE_09015|SX_M|RISK_3|AGE_25|SES_2|SCO_2|CD4_1|DRUG_1|MET_NA|APP_0|RES_3|REC_0|VEN_0|CL_50|NAT_mex|2021-05-06"
      ],
      "attributes":[
        "BULK"
      ]
    },
    {
      "source":632,
      "target":636,
      "directed":false,
      "length":0.0127982,
      "support":0.0,
      "removed":false,
      "sequences":[
        "ID_CEC-20-1017|ST_1|CODE_09016|SX_M|RISK_NA|AGE_34|SES_NA|SCO_NA|CD4_1|DRUG_NA|MET_NA|APP_NA|RES_3|REC_0|VEN_NA|CL_50|NAT_NA|2020-07-27",
        "ID_CEC-22-6697|ST_1|CODE_09006|SX_M|RISK_3|AGE_30|SES_1|SCO_3|CD4_2|DRUG_0|MET_NA|APP_0|RES_6|REC_1|VEN_0|CL_50|NAT_mex|2022-03-04"
      ],
      "attributes":[
        "BULK"
      ]
    },
    {
      "source":632,
      "target":637,
      "directed":false,
      "length":0.0108896,
      "support":0.0,
      "removed":false,
      "sequences":[
        "ID_CEC-20-1017|ST_1|CODE_09016|SX_M|RISK_NA|AGE_34|SES_NA|SCO_NA|CD4_1|DRUG_NA|MET_NA|APP_NA|RES_3|REC_0|VEN_NA|CL_50|NAT_NA|2020-07-27",
        "ID_CEC-22-6908|ST_1|CODE_09011|SX_M|RISK_3|AGE_24|SES_2|SCO_2|CD4_2|DRUG_1|MET_NA|APP_1|RES_3|REC_0|VEN_1|CL_50|NAT_mex|2022-03-24"
      ],
      "attributes":[
        "BULK"
      ]
    },
    {
      "source":632,
      "target":638,
      "directed":false,
      "length":0.0102912,
      "support":0.0,
      "removed":false,
      "sequences":[
        "ID_CEC-20-1017|ST_1|CODE_09016|SX_M|RISK_NA|AGE_34|SES_NA|SCO_NA|CD4_1|DRUG_NA|MET_NA|APP_NA|RES_3|REC_0|VEN_NA|CL_50|NAT_NA|2020-07-27",
        "ID_CEC-22-8880|ST_1|CODE_09005|SX_M|RISK_3|AGE_23|SES_2|SCO_2|CD4_2|DRUG_1|MET_NA|APP_1|RES_3|REC_0|VEN_1|CL_50|NAT_mex|2022-09-05"
      ],
      "attributes":[
        "BULK"
      ]
    },
    {
      "source":632,
      "target":639,
      "directed":false,
      "length":0.00494243,
      "support":0.0,
      "removed":false,
      "sequences":[
        "ID_CEC-20-1017|ST_1|CODE_09016|SX_M|RISK_NA|AGE_34|SES_NA|SCO_NA|CD4_1|DRUG_NA|MET_NA|APP_NA|RES_3|REC_0|VEN_NA|CL_50|NAT_NA|2020-07-27",
        "ID_CEC-22-9350|ST_1|CODE_09015|SX_M|RISK_3|AGE_19|SES_2|SCO_2|CD4_2|DRUG_1|MET_NA|APP_1|RES_3|REC_0|VEN_0|CL_50|NAT_mex|2022-10-20"
      ],
      "attributes":[
        "BULK"
      ]
    },
    {
      "source":2586,
      "target":2587,
      "directed":false,
      "length":0.0,
      "support":0.0,
      "removed":false,
      "sequences":[
        "ID_CEC-20-1018|ST_1|CODE_09002|SX_M|RISK_NA|AGE_25|SES_NA|SCO_NA|CD4_2|DRUG_NA|MET_NA|APP_NA|RES_1|REC_1|VEN_NA|CL_366|NAT_NA|2020-07-27",
        "ID_CEC-20-1034|ST_1|CODE_09003|SX_M|RISK_NA|AGE_27|SES_1|SCO_NA|CD4_2|DRUG_NA|MET_NA|APP_NA|RES_1|REC_1|VEN_NA|CL_366|NAT_mex|2020-07-30"
      ],
      "attributes":[
        "BULK"
      ]
    },
    {
      "source":288,
      "target":292,
      "directed":false,
      "length":0.0120681,
      "support":0.0,
      "removed":false,
      "sequences":[
        "ID_CEC-20-1022|ST_1|CODE_09015|SX_M|RISK_3|AGE_23|SES_2|SCO_2|CD4_2|DRUG_1|MET_NA|APP_1|RES_2|REC_0|VEN_0|CL_NA|NAT_mex|2020-07-27",
        "ID_CEC-21-2670|ST_2|CODE_15122|SX_M|RISK_3|AGE_24|SES_2|SCO_2|CD4_1|DRUG_0|MET_NA|APP_0|RES_1|REC_0|VEN_0|CL_97|NAT_mex|2021-02-15"
      ],
      "attributes":[
        "BULK"
      ]
    },
    {
      "source":288,
      "target":296,
      "directed":false,
      "length":0.0124344,
      "support":0.0,
      "removed":false,
      "sequences":[
        "ID_CEC-20-1022|ST_1|CODE_09015|SX_M|RISK_3|AGE_23|SES_2|SCO_2|CD4_2|DRUG_1|MET_NA|APP_1|RES_2|REC_0|VEN_0|CL_NA|NAT_mex|2020-07-27",
        "ID_CEC-21-4612|ST_2|CODE_15058|SX_M|RISK_3|AGE_19|SES_2|SCO_2|CD4_2|DRUG_1|MET_NA|APP_1|RES_1|REC_0|VEN_0|CL_97|NAT_mex|2021-08-18"
      ],
      "attributes":[
        "BULK"
      ]
    },
    {
      "source":2588,
      "target":2589,
      "directed":false,
      "length":0.0139065,
      "support":0.0,
      "removed":false,
      "sequences":[
        "ID_CEC-20-1037|ST_1|CODE_09002|SX_M|RISK_2|AGE_26|SES_2|SCO_3|CD4_2|DRUG_0|MET_NA|APP_1|RES_1|REC_0|VEN_1|CL_819|NAT_mex|2020-07-30",
        "ID_CEC-22-8550|ST_1|CODE_09013|SX_M|RISK_3|AGE_30|SES_1|SCO_2|CD4_1|DRUG_0|MET_NA|APP_1|RES_1|REC_0|VEN_0|CL_819|NAT_mex|2022-08-10"
      ],
      "attributes":[
        "BULK"
      ]
    },
    {
      "source":1524,
      "target":1525,
      "directed":false,
      "length":0.0138939,
      "support":0.0,
      "removed":false,
      "sequences":[
        "ID_CEC-20-1040|ST_1|CODE_09015|SX_M|RISK_NA|AGE_26|SES_NA|SCO_NA|CD4_2|DRUG_NA|MET_NA|APP_NA|RES_1|REC_0|VEN_NA|CL_361|NAT_NA|2020-07-29",
        "ID_CEC-21-3381|ST_1|CODE_09015|SX_M|RISK_3|AGE_35|SES_1|SCO_2|CD4_1|DRUG_0|MET_NA|APP_0|RES_1|REC_0|VEN_1|CL_361|NAT_mex|2021-04-21"
      ],
      "attributes":[
        "BULK"
      ]
    },
    {
      "source":1524,
      "target":1526,
      "directed":false,
      "length":0.00458888,
      "support":0.0,
      "removed":false,
      "sequences":[
        "ID_CEC-20-1040|ST_1|CODE_09015|SX_M|RISK_NA|AGE_26|SES_NA|SCO_NA|CD4_2|DRUG_NA|MET_NA|APP_NA|RES_1|REC_0|VEN_NA|CL_361|NAT_NA|2020-07-29",
        "ID_CEC-21-4095|ST_1|CODE_09015|SX_M|RISK_3|AGE_25|SES_1|SCO_3|CD4_3|DRUG_1|MET_NA|APP_1|RES_1|REC_0|VEN_1|CL_361|NAT_mex|2021-06-23"
      ],
      "attributes":[
        "BULK"
      ]
    },
    {
      "source":1524,
      "target":1527,
      "directed":false,
      "length":0.00530019,
      "support":0.0,
      "removed":false,
      "sequences":[
        "ID_CEC-20-1040|ST_1|CODE_09015|SX_M|RISK_NA|AGE_26|SES_NA|SCO_NA|CD4_2|DRUG_NA|MET_NA|APP_NA|RES_1|REC_0|VEN_NA|CL_361|NAT_NA|2020-07-29",
        "ID_CEC-22-8699|ST_2|CODE_15036|SX_M|RISK_3|AGE_23|SES_1|SCO_3|CD4_2|DRUG_1|MET_NA|APP_0|RES_1|REC_0|VEN_1|CL_361|NAT_mex|2022-08-22"
      ],
      "attributes":[
        "BULK"
      ]
    },
    {
      "source":824,
      "target":820,
      "directed":false,
      "length":0.0067165,
      "support":0.0,
      "removed":false,
      "sequences":[
        "ID_CEC-20-1049|ST_2|CODE_15029|SX_M|RISK_NA|AGE_18|SES_NA|SCO_NA|CD4_2|DRUG_NA|MET_NA|APP_NA|RES_5|REC_0|VEN_NA|CL_138|NAT_NA|2020-07-31",
        "ID_CEC-21-4590|ST_1|CODE_09004|SX_M|RISK_3|AGE_18|SES_2|SCO_2|CD4_2|DRUG_0|MET_NA|APP_0|RES_5|REC_0|VEN_0|CL_138|NAT_mex|2021-08-16"
      ],
      "attributes":[
        "BULK"
      ]
    },
    {
      "source":824,
      "target":821,
      "directed":false,
      "length":0.00600842,
      "support":0.0,
      "removed":false,
      "sequences":[
        "ID_CEC-20-1049|ST_2|CODE_15029|SX_M|RISK_NA|AGE_18|SES_NA|SCO_NA|CD4_2|DRUG_NA|MET_NA|APP_NA|RES_5|REC_0|VEN_NA|CL_138|NAT_NA|2020-07-31",
        "ID_CEC-22-6746|ST_1|CODE_09008|SX_M|RISK_3|AGE_26|SES_2|SCO_3|CD4_1|DRUG_0|MET_NA|APP_1|RES_5|REC_0|VEN_1|CL_138|NAT_mex|2022-03-10"
      ],
      "attributes":[
        "BULK"
      ]
    },
    {
      "source":824,
      "target":822,
      "directed":false,
      "length":0.00211292,
      "support":0.0,
      "removed":false,
      "sequences":[
        "ID_CEC-20-1049|ST_2|CODE_15029|SX_M|RISK_NA|AGE_18|SES_NA|SCO_NA|CD4_2|DRUG_NA|MET_NA|APP_NA|RES_5|REC_0|VEN_NA|CL_138|NAT_NA|2020-07-31",
        "ID_CEC-22-8083|ST_2|CODE_15099|SX_M|RISK_3|AGE_22|SES_1|SCO_2|CD4_1|DRUG_0|MET_NA|APP_0|RES_5|REC_0|VEN_0|CL_138|NAT_mex|2022-06-27"
      ],
      "attributes":[
        "BULK"
      ]
    },
    {
      "source":824,
      "target":823,
      "directed":false,
      "length":0.00636461,
      "support":0.0,
      "removed":false,
      "sequences":[
        "ID_CEC-20-1049|ST_2|CODE_15029|SX_M|RISK_NA|AGE_18|SES_NA|SCO_NA|CD4_2|DRUG_NA|MET_NA|APP_NA|RES_5|REC_0|VEN_NA|CL_138|NAT_NA|2020-07-31",
        "ID_CEC-22-8173|ST_2|CODE_15029|SX_M|RISK_3|AGE_25|SES_2|SCO_2|CD4_2|DRUG_0|MET_NA|APP_1|RES_5|REC_0|VEN_0|CL_138|NAT_mex|2022-07-04"
      ],
      "attributes":[
        "BULK"
      ]
    },
    {
      "source":2590,
      "target":2591,
      "directed":false,
      "length":0.00707246,
      "support":0.0,
      "removed":false,
      "sequences":[
        "ID_CEC-20-1052|ST_1|CODE_09013|SX_M|RISK_NA|AGE_31|SES_NA|SCO_NA|CD4_2|DRUG_NA|MET_NA|APP_NA|RES_1|REC_1|VEN_NA|CL_820|NAT_NA|2020-07-31",
        "ID_CEC-22-7932|ST_1|CODE_09013|SX_M|RISK_2|AGE_47|SES_1|SCO_2|CD4_1|DRUG_0|MET_NA|APP_0|RES_1|REC_0|VEN_0|CL_820|NAT_mex|2022-06-13"
      ],
      "attributes":[
        "BULK"
      ]
    },
    {
      "source":841,
      "target":842,
      "directed":false,
      "length":0.00850351,
      "support":0.0,
      "removed":false,
      "sequences":[
        "ID_CEC-20-1060|ST_1|CODE_09006|SX_M|RISK_3|AGE_27|SES_1|SCO_3|CD4_2|DRUG_NA|MET_NA|APP_1|RES_1|REC_0|VEN_NA|CL_65|NAT_mex|2020-08-03",
        "ID_CEC-20-1157|ST_1|CODE_09010|SX_M|RISK_3|AGE_40|SES_2|SCO_3|CD4_1|DRUG_0|MET_NA|APP_0|RES_1|REC_0|VEN_0|CL_65|NAT_mex|2020-08-14"
      ],
      "attributes":[
        "BULK"
      ]
    },
    {
      "source":841,
      "target":843,
      "directed":false,
      "length":0.00601596,
      "support":0.0,
      "removed":false,
      "sequences":[
        "ID_CEC-20-1060|ST_1|CODE_09006|SX_M|RISK_3|AGE_27|SES_1|SCO_3|CD4_2|DRUG_NA|MET_NA|APP_1|RES_1|REC_0|VEN_NA|CL_65|NAT_mex|2020-08-03",
        "ID_CEC-20-1323|ST_1|CODE_09005|SX_M|RISK_3|AGE_35|SES_2|SCO_3|CD4_2|DRUG_0|MET_NA|APP_0|RES_1|REC_0|VEN_0|CL_65|NAT_mex|2020-09-01"
      ],
      "attributes":[
        "BULK"
      ]
    },
    {
      "source":841,
      "target":844,
      "directed":false,
      "length":0.0113665,
      "support":0.0,
      "removed":false,
      "sequences":[
        "ID_CEC-20-1060|ST_1|CODE_09006|SX_M|RISK_3|AGE_27|SES_1|SCO_3|CD4_2|DRUG_NA|MET_NA|APP_1|RES_1|REC_0|VEN_NA|CL_65|NAT_mex|2020-08-03",
        "ID_CEC-21-3239|ST_1|CODE_09015|SX_M|RISK_3|AGE_30|SES_2|SCO_3|CD4_3|DRUG_0|MET_NA|APP_1|RES_1|REC_0|VEN_1|CL_65|NAT_mex|2021-04-09"
      ],
      "attributes":[
        "BULK"
      ]
    },
    {
      "source":445,
      "target":446,
      "directed":false,
      "length":0.0077899,
      "support":0.0,
      "removed":false,
      "sequences":[
        "ID_CEC-20-1063|ST_1|CODE_09014|SX_M|RISK_3|AGE_22|SES_2|SCO_3|CD4_2|DRUG_1|MET_NA|APP_0|RES_1|REC_1|VEN_0|CL_197|NAT_mex|2020-08-04",
        "ID_CEC-21-3137|ST_1|CODE_09012|SX_M|RISK_3|AGE_28|SES_2|SCO_3|CD4_2|DRUG_0|MET_NA|APP_1|RES_1|REC_1|VEN_0|CL_197|NAT_mex|2021-03-30"
      ],
      "attributes":[
        "BULK"
      ]
    },
    {
      "source":445,
      "target":447,
      "directed":false,
      "length":0.01389,
      "support":0.0,
      "removed":false,
      "sequences":[
        "ID_CEC-20-1063|ST_1|CODE_09014|SX_M|RISK_3|AGE_22|SES_2|SCO_3|CD4_2|DRUG_1|MET_NA|APP_0|RES_1|REC_1|VEN_0|CL_197|NAT_mex|2020-08-04",
        "ID_CEC-21-4841|ST_1|CODE_09002|SX_M|RISK_3|AGE_28|SES_2|SCO_3|CD4_2|DRUG_0|MET_NA|APP_0|RES_1|REC_0|VEN_0|CL_197|NAT_mex|2021-09-13"
      ],
      "attributes":[
        "BULK"
      ]
    },
    {
      "source":445,
      "target":448,
      "directed":false,
      "length":0.00886131,
      "support":0.0,
      "removed":false,
      "sequences":[
        "ID_CEC-20-1063|ST_1|CODE_09014|SX_M|RISK_3|AGE_22|SES_2|SCO_3|CD4_2|DRUG_1|MET_NA|APP_0|RES_1|REC_1|VEN_0|CL_197|NAT_mex|2020-08-04",
        "ID_CEC-22-6348|ST_2|CODE_15112|SX_M|RISK_NA|AGE_36|SES_NA|SCO_NA|CD4_1|DRUG_NA|MET_NA|APP_NA|RES_1|REC_0|VEN_NA|CL_197|NAT_NA|2022-02-03"
      ],
      "attributes":[
        "BULK"
      ]
    },
    {
      "source":445,
      "target":449,
      "directed":false,
      "length":0.00707636,
      "support":0.0,
      "removed":false,
      "sequences":[
        "ID_CEC-20-1063|ST_1|CODE_09014|SX_M|RISK_3|AGE_22|SES_2|SCO_3|CD4_2|DRUG_1|MET_NA|APP_0|RES_1|REC_1|VEN_0|CL_197|NAT_mex|2020-08-04",
        "ID_CEC-22-6955|ST_1|CODE_09015|SX_M|RISK_3|AGE_21|SES_1|SCO_3|CD4_2|DRUG_1|MET_NA|APP_1|RES_1|REC_0|VEN_1|CL_197|NAT_mex|2022-03-28"
      ],
      "attributes":[
        "BULK"
      ]
    },
    {
      "source":445,
      "target":450,
      "directed":false,
      "length":0.00886684,
      "support":0.0,
      "removed":false,
      "sequences":[
        "ID_CEC-20-1063|ST_1|CODE_09014|SX_M|RISK_3|AGE_22|SES_2|SCO_3|CD4_2|DRUG_1|MET_NA|APP_0|RES_1|REC_1|VEN_0|CL_197|NAT_mex|2020-08-04",
        "ID_CEC-22-8918|ST_1|CODE_09005|SX_M|RISK_2|AGE_23|SES_2|SCO_2|CD4_2|DRUG_0|MET_NA|APP_0|RES_1|REC_0|VEN_0|CL_197|NAT_mex|2022-09-08"
      ],
      "attributes":[
        "BULK"
      ]
    },
    {
      "source":445,
      "target":451,
      "directed":false,
      "length":0.00423766,
      "support":0.0,
      "removed":false,
      "sequences":[
        "ID_CEC-20-1063|ST_1|CODE_09014|SX_M|RISK_3|AGE_22|SES_2|SCO_3|CD4_2|DRUG_1|MET_NA|APP_0|RES_1|REC_1|VEN_0|CL_197|NAT_mex|2020-08-04",
        "ID_CEC-22-9136|ST_1|CODE_07106|SX_M|RISK_3|AGE_49|SES_2|SCO_2|CD4_2|DRUG_1|MET_NA|APP_0|RES_1|REC_0|VEN_0|CL_197|NAT_mex|2022-09-29"
      ],
      "attributes":[
        "BULK"
      ]
    },
    {
      "source":445,
      "target":452,
      "directed":false,
      "length":0.00494305,
      "support":0.0,
      "removed":false,
      "sequences":[
        "ID_CEC-20-1063|ST_1|CODE_09014|SX_M|RISK_3|AGE_22|SES_2|SCO_3|CD4_2|DRUG_1|MET_NA|APP_0|RES_1|REC_1|VEN_0|CL_197|NAT_mex|2020-08-04",
        "ID_CEC-22-9200|ST_1|CODE_07106|SX_M|RISK_3|AGE_25|SES_1|SCO_2|CD4_2|DRUG_1|MET_NA|APP_1|RES_4|REC_0|VEN_0|CL_197|NAT_mex|2022-10-04"
      ],
      "attributes":[
        "BULK"
      ]
    },
    {
      "source":445,
      "target":453,
      "directed":false,
      "length":0.00960299,
      "support":0.0,
      "removed":false,
      "sequences":[
        "ID_CEC-20-1063|ST_1|CODE_09014|SX_M|RISK_3|AGE_22|SES_2|SCO_3|CD4_2|DRUG_1|MET_NA|APP_0|RES_1|REC_1|VEN_0|CL_197|NAT_mex|2020-08-04",
        "ID_CEC-22-9249|ST_1|CODE_09007|SX_M|RISK_3|AGE_18|SES_2|SCO_2|CD4_3|DRUG_1|MET_NA|APP_1|RES_1|REC_1|VEN_1|CL_197|NAT_mex|2022-10-10"
      ],
      "attributes":[
        "BULK"
      ]
    },
    {
      "source":1009,
      "target":1010,
      "directed":false,
      "length":0.0124297,
      "support":0.0,
      "removed":false,
      "sequences":[
        "ID_CEC-20-1075|ST_1|CODE_09010|SX_M|RISK_3|AGE_29|SES_2|SCO_2|CD4_2|DRUG_1|MET_NA|APP_0|RES_1|REC_0|VEN_1|CL_58|NAT_mex|2020-08-05",
        "ID_CEC-21-3724|ST_2|CODE_15033|SX_M|RISK_3|AGE_19|SES_3|SCO_2|CD4_2|DRUG_NA|MET_NA|APP_0|RES_2|REC_0|VEN_NA|CL_58|NAT_mex|2021-05-20"
      ],
      "attributes":[
        "BULK"
      ]
    },
    {
      "source":1009,
      "target":1011,
      "directed":false,
      "length":0.00317324,
      "support":0.0,
      "removed":false,
      "sequences":[
        "ID_CEC-20-1075|ST_1|CODE_09010|SX_M|RISK_3|AGE_29|SES_2|SCO_2|CD4_2|DRUG_1|MET_NA|APP_0|RES_1|REC_0|VEN_1|CL_58|NAT_mex|2020-08-05",
        "ID_CEC-21-5449|ST_1|CODE_09015|SX_M|RISK_3|AGE_30|SES_2|SCO_2|CD4_1|DRUG_0|MET_NA|APP_1|RES_1|REC_0|VEN_0|CL_58|NAT_mex|2021-11-04"
      ],
      "attributes":[
        "BULK"
      ]
    },
    {
      "source":1009,
      "target":1012,
      "directed":false,
      "length":0.00744156,
      "support":0.0,
      "removed":false,
      "sequences":[
        "ID_CEC-20-1075|ST_1|CODE_09010|SX_M|RISK_3|AGE_29|SES_2|SCO_2|CD4_2|DRUG_1|MET_NA|APP_0|RES_1|REC_0|VEN_1|CL_58|NAT_mex|2020-08-05",
        "ID_CEC-22-8502|ST_1|CODE_09010|SX_M|RISK_3|AGE_21|SES_1|SCO_1|CD4_2|DRUG_1|MET_NA|APP_0|RES_1|REC_0|VEN_0|CL_58|NAT_mex|2022-08-05"
      ],
      "attributes":[
        "BULK"
      ]
    },
    {
      "source":1009,
      "target":1013,
      "directed":false,
      "length":0.00459196,
      "support":0.0,
      "removed":false,
      "sequences":[
        "ID_CEC-20-1075|ST_1|CODE_09010|SX_M|RISK_3|AGE_29|SES_2|SCO_2|CD4_2|DRUG_1|MET_NA|APP_0|RES_1|REC_0|VEN_1|CL_58|NAT_mex|2020-08-05",
        "ID_CEC-22-9001|ST_1|CODE_09012|SX_M|RISK_3|AGE_35|SES_2|SCO_3|CD4_1|DRUG_0|MET_NA|APP_1|RES_1|REC_0|VEN_1|CL_58|NAT_mex|2022-09-19"
      ],
      "attributes":[
        "BULK"
      ]
    },
    {
      "source":1009,
      "target":1014,
      "directed":false,
      "length":0.00565596,
      "support":0.0,
      "removed":false,
      "sequences":[
        "ID_CEC-20-1075|ST_1|CODE_09010|SX_M|RISK_3|AGE_29|SES_2|SCO_2|CD4_2|DRUG_1|MET_NA|APP_0|RES_1|REC_0|VEN_1|CL_58|NAT_mex|2020-08-05",
        "ID_CEC-22-9003|ST_1|CODE_09010|SX_M|RISK_3|AGE_27|SES_2|SCO_3|CD4_2|DRUG_1|MET_NA|APP_1|RES_1|REC_0|VEN_0|CL_58|NAT_mex|2022-09-19"
      ],
      "attributes":[
        "BULK"
      ]
    },
    {
      "source":1408,
      "target":1409,
      "directed":false,
      "length":0.0128107,
      "support":0.0,
      "removed":false,
      "sequences":[
        "ID_CEC-20-1077|ST_1|CODE_09007|SX_M|RISK_2|AGE_23|SES_2|SCO_2|CD4_1|DRUG_0|MET_NA|APP_1|RES_1|REC_0|VEN_0|CL_1|NAT_mex|2020-08-05",
        "ID_CEC-22-7996|ST_1|CODE_09006|SX_M|RISK_3|AGE_30|SES_1|SCO_2|CD4_2|DRUG_0|MET_NA|APP_1|RES_1|REC_0|VEN_0|CL_1|NAT_mex|2022-06-17"
      ],
      "attributes":[
        "BULK"
      ]
    },
    {
      "source":1408,
      "target":1410,
      "directed":false,
      "length":0.0085068,
      "support":0.0,
      "removed":false,
      "sequences":[
        "ID_CEC-20-1077|ST_1|CODE_09007|SX_M|RISK_2|AGE_23|SES_2|SCO_2|CD4_1|DRUG_0|MET_NA|APP_1|RES_1|REC_0|VEN_0|CL_1|NAT_mex|2020-08-05",
        "ID_CEC-22-8307|ST_2|CODE_15057|SX_M|RISK_3|AGE_19|SES_2|SCO_2|CD4_2|DRUG_1|MET_NA|APP_1|RES_2|REC_0|VEN_1|CL_1|NAT_mex|2022-07-14"
      ],
      "attributes":[
        "BULK"
      ]
    },
    {
      "source":897,
      "target":898,
      "directed":false,
      "length":0.00140962,
      "support":0.0,
      "removed":false,
      "sequences":[
        "ID_CEC-20-1078|ST_1|CODE_09015|SX_FT|RISK_4|AGE_28|SES_1|SCO_2|CD4_2|DRUG_0|MET_NA|APP_NA|RES_1|REC_0|VEN_NA|CL_315|NAT_mex|2020-08-05",
        "ID_CEC-20-1079|ST_1|CODE_09015|SX_M|RISK_3|AGE_21|SES_1|SCO_2|CD4_1|DRUG_0|MET_NA|APP_0|RES_1|REC_0|VEN_NA|CL_315|NAT_mex|2020-08-05"
      ],
      "attributes":[
        "BULK"
      ]
    },
    {
      "source":897,
      "target":899,
      "directed":false,
      "length":0.00638367,
      "support":0.0,
      "removed":false,
      "sequences":[
        "ID_CEC-20-1078|ST_1|CODE_09015|SX_FT|RISK_4|AGE_28|SES_1|SCO_2|CD4_2|DRUG_0|MET_NA|APP_NA|RES_1|REC_0|VEN_NA|CL_315|NAT_mex|2020-08-05",
        "ID_CEC-20-1162|ST_1|CODE_09007|SX_M|RISK_3|AGE_22|SES_2|SCO_2|CD4_1|DRUG_1|MET_NA|APP_1|RES_1|REC_0|VEN_0|CL_315|NAT_mex|2020-08-14"
      ],
      "attributes":[
        "BULK"
      ]
    },
    {
      "source":897,
      "target":900,
      "directed":false,
      "length":0.00567596,
      "support":0.0,
      "removed":false,
      "sequences":[
        "ID_CEC-20-1078|ST_1|CODE_09015|SX_FT|RISK_4|AGE_28|SES_1|SCO_2|CD4_2|DRUG_0|MET_NA|APP_NA|RES_1|REC_0|VEN_NA|CL_315|NAT_mex|2020-08-05",
        "ID_CEC-20-2008|ST_1|CODE_09014|SX_F|RISK_1|AGE_26|SES_2|SCO_2|CD4_2|DRUG_0|MET_NA|APP_NA|RES_1|REC_0|VEN_NA|CL_315|NAT_mex|2020-11-12"
      ],
      "attributes":[
        "BULK"
      ]
    },
    {
      "source":897,
      "target":901,
      "directed":false,
      "length":0.0124719,
      "support":0.0,
      "removed":false,
      "sequences":[
        "ID_CEC-20-1078|ST_1|CODE_09015|SX_FT|RISK_4|AGE_28|SES_1|SCO_2|CD4_2|DRUG_0|MET_NA|APP_NA|RES_1|REC_0|VEN_NA|CL_315|NAT_mex|2020-08-05",
        "ID_CEC-21-5585|ST_2|CODE_15033|SX_M|RISK_3|AGE_34|SES_2|SCO_2|CD4_2|DRUG_1|MET_NA|APP_1|RES_1|REC_1|VEN_0|CL_315|NAT_mex|2021-11-18"
      ],
      "attributes":[
        "BULK"
      ]
    },
    {
      "source":897,
      "target":902,
      "directed":false,
      "length":0.0063771,
      "support":0.0,
      "removed":false,
      "sequences":[
        "ID_CEC-20-1078|ST_1|CODE_09015|SX_FT|RISK_4|AGE_28|SES_1|SCO_2|CD4_2|DRUG_0|MET_NA|APP_NA|RES_1|REC_0|VEN_NA|CL_315|NAT_mex|2020-08-05",
        "ID_CEC-22-6841|ST_1|CODE_09010|SX_M|RISK_2|AGE_31|SES_1|SCO_2|CD4_1|DRUG_1|MET_NA|APP_0|RES_1|REC_0|VEN_0|CL_315|NAT_mex|2022-03-16"
      ],
      "attributes":[
        "BULK"
      ]
    },
    {
      "source":897,
      "target":903,
      "directed":false,
      "length":0.00460357,
      "support":0.0,
      "removed":false,
      "sequences":[
        "ID_CEC-20-1078|ST_1|CODE_09015|SX_FT|RISK_4|AGE_28|SES_1|SCO_2|CD4_2|DRUG_0|MET_NA|APP_NA|RES_1|REC_0|VEN_NA|CL_315|NAT_mex|2020-08-05",
        "ID_CEC-22-8837|ST_1|CODE_09015|SX_M|RISK_3|AGE_33|SES_1|SCO_3|CD4_1|DRUG_0|MET_NA|APP_1|RES_1|REC_0|VEN_0|CL_315|NAT_mex|2022-08-31"
      ],
      "attributes":[
        "BULK"
      ]
    },
    {
      "source":898,
      "target":899,
      "directed":false,
      "length":0.0070889,
      "support":0.0,
      "removed":false,
      "sequences":[
        "ID_CEC-20-1079|ST_1|CODE_09015|SX_M|RISK_3|AGE_21|SES_1|SCO_2|CD4_1|DRUG_0|MET_NA|APP_0|RES_1|REC_0|VEN_NA|CL_315|NAT_mex|2020-08-05",
        "ID_CEC-20-1162|ST_1|CODE_09007|SX_M|RISK_3|AGE_22|SES_2|SCO_2|CD4_1|DRUG_1|MET_NA|APP_1|RES_1|REC_0|VEN_0|CL_315|NAT_mex|2020-08-14"
      ],
      "attributes":[
        "BULK"
      ]
    },
    {
      "source":898,
      "target":900,
      "directed":false,
      "length":0.00602574,
      "support":0.0,
      "removed":false,
      "sequences":[
        "ID_CEC-20-1079|ST_1|CODE_09015|SX_M|RISK_3|AGE_21|SES_1|SCO_2|CD4_1|DRUG_0|MET_NA|APP_0|RES_1|REC_0|VEN_NA|CL_315|NAT_mex|2020-08-05",
        "ID_CEC-20-2008|ST_1|CODE_09014|SX_F|RISK_1|AGE_26|SES_2|SCO_2|CD4_2|DRUG_0|MET_NA|APP_NA|RES_1|REC_0|VEN_NA|CL_315|NAT_mex|2020-11-12"
      ],
      "attributes":[
        "BULK"
      ]
    },
    {
      "source":898,
      "target":901,
      "directed":false,
      "length":0.0131804,
      "support":0.0,
      "removed":false,
      "sequences":[
        "ID_CEC-20-1079|ST_1|CODE_09015|SX_M|RISK_3|AGE_21|SES_1|SCO_2|CD4_1|DRUG_0|MET_NA|APP_0|RES_1|REC_0|VEN_NA|CL_315|NAT_mex|2020-08-05",
        "ID_CEC-21-5585|ST_2|CODE_15033|SX_M|RISK_3|AGE_34|SES_2|SCO_2|CD4_2|DRUG_1|MET_NA|APP_1|RES_1|REC_1|VEN_0|CL_315|NAT_mex|2021-11-18"
      ],
      "attributes":[
        "BULK"
      ]
    },
    {
      "source":898,
      "target":902,
      "directed":false,
      "length":0.00673425,
      "support":0.0,
      "removed":false,
      "sequences":[
        "ID_CEC-20-1079|ST_1|CODE_09015|SX_M|RISK_3|AGE_21|SES_1|SCO_2|CD4_1|DRUG_0|MET_NA|APP_0|RES_1|REC_0|VEN_NA|CL_315|NAT_mex|2020-08-05",
        "ID_CEC-22-6841|ST_1|CODE_09010|SX_M|RISK_2|AGE_31|SES_1|SCO_2|CD4_1|DRUG_1|MET_NA|APP_0|RES_1|REC_0|VEN_0|CL_315|NAT_mex|2022-03-16"
      ],
      "attributes":[
        "BULK"
      ]
    },
    {
      "source":898,
      "target":903,
      "directed":false,
      "length":0.00495405,
      "support":0.0,
      "removed":false,
      "sequences":[
        "ID_CEC-20-1079|ST_1|CODE_09015|SX_M|RISK_3|AGE_21|SES_1|SCO_2|CD4_1|DRUG_0|MET_NA|APP_0|RES_1|REC_0|VEN_NA|CL_315|NAT_mex|2020-08-05",
        "ID_CEC-22-8837|ST_1|CODE_09015|SX_M|RISK_3|AGE_33|SES_1|SCO_3|CD4_1|DRUG_0|MET_NA|APP_1|RES_1|REC_0|VEN_0|CL_315|NAT_mex|2022-08-31"
      ],
      "attributes":[
        "BULK"
      ]
    },
    {
      "source":876,
      "target":877,
      "directed":false,
      "length":0.0113767,
      "support":0.0,
      "removed":false,
      "sequences":[
        "ID_CEC-20-1082|ST_1|CODE_09002|SX_M|RISK_3|AGE_23|SES_2|SCO_2|CD4_1|DRUG_1|MET_NA|APP_1|RES_1|REC_0|VEN_0|CL_30|NAT_mex|2020-08-05",
        "ID_CEC-20-1300|ST_1|CODE_09002|SX_M|RISK_3|AGE_26|SES_2|SCO_3|CD4_2|DRUG_1|MET_NA|APP_1|RES_1|REC_0|VEN_0|CL_30|NAT_mex|2020-08-28"
      ],
      "attributes":[
        "BULK"
      ]
    },
    {
      "source":2592,
      "target":2593,
      "directed":false,
      "length":0.0135987,
      "support":0.0,
      "removed":false,
      "sequences":[
        "ID_CEC-20-1089|ST_1|CODE_09005|SX_M|RISK_3|AGE_43|SES_2|SCO_2|CD4_1|DRUG_1|MET_NA|APP_1|RES_1|REC_0|VEN_NA|CL_823|NAT_mex|2020-08-07",
        "ID_CEC-21-4882|ST_2|CODE_15081|SX_M|RISK_3|AGE_34|SES_2|SCO_3|CD4_1|DRUG_1|MET_NA|APP_1|RES_1|REC_0|VEN_0|CL_823|NAT_mex|2021-09-17"
      ],
      "attributes":[
        "BULK"
      ]
    },
    {
      "source":1165,
      "target":1166,
      "directed":false,
      "length":0.00105602,
      "support":0.0,
      "removed":false,
      "sequences":[
        "ID_CEC-20-1096|ST_1|CODE_09015|SX_M|RISK_3|AGE_47|SES_2|SCO_2|CD4_2|DRUG_1|MET_NA|APP_1|RES_1|REC_1|VEN_1|CL_362|NAT_mex|2020-08-07",
        "ID_CEC-21-4789|ST_2|CODE_15121|SX_M|RISK_3|AGE_35|SES_2|SCO_2|CD4_1|DRUG_0|MET_NA|APP_1|RES_1|REC_0|VEN_0|CL_362|NAT_mex|2021-09-08"
      ],
      "attributes":[
        "BULK"
      ]
    },
    {
      "source":1165,
      "target":1167,
      "directed":false,
      "length":0.00352981,
      "support":0.0,
      "removed":false,
      "sequences":[
        "ID_CEC-20-1096|ST_1|CODE_09015|SX_M|RISK_3|AGE_47|SES_2|SCO_2|CD4_2|DRUG_1|MET_NA|APP_1|RES_1|REC_1|VEN_1|CL_362|NAT_mex|2020-08-07",
        "ID_CEC-21-5424|ST_1|CODE_09008|SX_M|RISK_3|AGE_37|SES_1|SCO_3|CD4_2|DRUG_0|MET_NA|APP_1|RES_1|REC_0|VEN_1|CL_362|NAT_mex|2021-11-01"
      ],
      "attributes":[
        "BULK"
      ]
    },
    {
      "source":1165,
      "target":1168,
      "directed":false,
      "length":0.00387876,
      "support":0.0,
      "removed":false,
      "sequences":[
        "ID_CEC-20-1096|ST_1|CODE_09015|SX_M|RISK_3|AGE_47|SES_2|SCO_2|CD4_2|DRUG_1|MET_NA|APP_1|RES_1|REC_1|VEN_1|CL_362|NAT_mex|2020-08-07",
        "ID_CEC-22-8911|ST_2|CODE_15104|SX_M|RISK_3|AGE_53|SES_1|SCO_3|CD4_2|DRUG_0|MET_NA|APP_1|RES_1|REC_1|VEN_1|CL_362|NAT_mex|2022-09-07"
      ],
      "attributes":[
        "BULK"
      ]
    },
    {
      "source":904,
      "target":905,
      "directed":false,
      "length":0.0106565,
      "support":0.0,
      "removed":false,
      "sequences":[
        "ID_CEC-20-1109|ST_1|CODE_09007|SX_M|RISK_3|AGE_28|SES_2|SCO_2|CD4_2|DRUG_0|MET_NA|APP_0|RES_5|REC_0|VEN_0|CL_333|NAT_mex|2020-08-10",
        "ID_CEC-21-3236|ST_2|CODE_15058|SX_M|RISK_3|AGE_23|SES_2|SCO_2|CD4_1|DRUG_0|MET_NA|APP_1|RES_5|REC_0|VEN_0|CL_333|NAT_mex|2021-04-09"
      ],
      "attributes":[
        "BULK"
      ]
    },
    {
      "source":904,
      "target":906,
      "directed":false,
      "length":0.00958257,
      "support":0.0,
      "removed":false,
      "sequences":[
        "ID_CEC-20-1109|ST_1|CODE_09007|SX_M|RISK_3|AGE_28|SES_2|SCO_2|CD4_2|DRUG_0|MET_NA|APP_0|RES_5|REC_0|VEN_0|CL_333|NAT_mex|2020-08-10",
        "ID_CEC-21-3283|ST_1|CODE_09015|SX_M|RISK_3|AGE_22|SES_2|SCO_2|CD4_1|DRUG_0|MET_NA|APP_1|RES_5|REC_0|VEN_0|CL_333|NAT_mex|2021-04-13"
      ],
      "attributes":[
        "BULK"
      ]
    },
    {
      "source":904,
      "target":907,
      "directed":false,
      "length":0.0103022,
      "support":0.0,
      "removed":false,
      "sequences":[
        "ID_CEC-20-1109|ST_1|CODE_09007|SX_M|RISK_3|AGE_28|SES_2|SCO_2|CD4_2|DRUG_0|MET_NA|APP_0|RES_5|REC_0|VEN_0|CL_333|NAT_mex|2020-08-10",
        "ID_CEC-21-4849|ST_1|CODE_09014|SX_M|RISK_3|AGE_33|SES_1|SCO_3|CD4_1|DRUG_1|MET_NA|APP_0|RES_5|REC_0|VEN_0|CL_333|NAT_mex|2021-09-14"
      ],
      "attributes":[
        "BULK"
      ]
    },
    {
      "source":904,
      "target":908,
      "directed":false,
      "length":0.0124521,
      "support":0.0,
      "removed":false,
      "sequences":[
        "ID_CEC-20-1109|ST_1|CODE_09007|SX_M|RISK_3|AGE_28|SES_2|SCO_2|CD4_2|DRUG_0|MET_NA|APP_0|RES_5|REC_0|VEN_0|CL_333|NAT_mex|2020-08-10",
        "ID_CEC-22-6593|ST_2|CODE_15081|SX_M|RISK_3|AGE_40|SES_2|SCO_1|CD4_1|DRUG_1|MET_NA|APP_1|RES_5|REC_0|VEN_0|CL_333|NAT_mex|2022-02-24"
      ],
      "attributes":[
        "BULK"
      ]
    },
    {
      "source":904,
      "target":909,
      "directed":false,
      "length":0.0131713,
      "support":0.0,
      "removed":false,
      "sequences":[
        "ID_CEC-20-1109|ST_1|CODE_09007|SX_M|RISK_3|AGE_28|SES_2|SCO_2|CD4_2|DRUG_0|MET_NA|APP_0|RES_5|REC_0|VEN_0|CL_333|NAT_mex|2020-08-10",
        "ID_CEC-22-7841|ST_2|CODE_15081|SX_M|RISK_3|AGE_19|SES_2|SCO_2|CD4_2|DRUG_0|MET_NA|APP_1|RES_5|REC_0|VEN_0|CL_333|NAT_mex|2022-06-06"
      ],
      "attributes":[
        "BULK"
      ]
    },
    {
      "source":904,
      "target":910,
      "directed":false,
      "length":0.0124568,
      "support":0.0,
      "removed":false,
      "sequences":[
        "ID_CEC-20-1109|ST_1|CODE_09007|SX_M|RISK_3|AGE_28|SES_2|SCO_2|CD4_2|DRUG_0|MET_NA|APP_0|RES_5|REC_0|VEN_0|CL_333|NAT_mex|2020-08-10",
        "ID_CEC-22-8480|ST_1|CODE_09015|SX_M|RISK_3|AGE_29|SES_1|SCO_2|CD4_2|DRUG_1|MET_NA|APP_1|RES_5|REC_0|VEN_1|CL_333|NAT_mex|2022-08-04"
      ],
      "attributes":[
        "BULK"
      ]
    },
    {
      "source":1528,
      "target":1529,
      "directed":false,
      "length":0.00035209,
      "support":0.0,
      "removed":false,
      "sequences":[
        "ID_CEC-20-1113|ST_1|CODE_09002|SX_M|RISK_3|AGE_35|SES_1|SCO_2|CD4_2|DRUG_0|MET_NA|APP_0|RES_1|REC_0|VEN_0|CL_8|NAT_mex|2020-08-11",
        "ID_CEC-20-1198|ST_1|CODE_09002|SX_M|RISK_3|AGE_32|SES_2|SCO_2|CD4_1|DRUG_0|MET_NA|APP_0|RES_1|REC_0|VEN_0|CL_8|NAT_mex|2020-08-19"
      ],
      "attributes":[
        "BULK"
      ]
    },
    {
      "source":1528,
      "target":1530,
      "directed":false,
      "length":0.00815482,
      "support":0.0,
      "removed":false,
      "sequences":[
        "ID_CEC-20-1113|ST_1|CODE_09002|SX_M|RISK_3|AGE_35|SES_1|SCO_2|CD4_2|DRUG_0|MET_NA|APP_0|RES_1|REC_0|VEN_0|CL_8|NAT_mex|2020-08-11",
        "ID_CEC-20-2209|ST_1|CODE_09007|SX_M|RISK_3|AGE_23|SES_2|SCO_2|CD4_1|DRUG_0|MET_NA|APP_0|RES_1|REC_0|VEN_0|CL_8|NAT_mex|2020-12-04"
      ],
      "attributes":[
        "BULK"
      ]
    },
    {
      "source":246,
      "target":240,
      "directed":false,
      "length":0.0135101,
      "support":0.0,
      "removed":false,
      "sequences":[
        "ID_CEC-20-1114|ST_1|CODE_09014|SX_M|RISK_3|AGE_30|SES_2|SCO_2|CD4_2|DRUG_0|MET_NA|APP_1|RES_1|REC_0|VEN_0|CL_63|NAT_mex|2020-08-11",
        "ID_CEC-21-2321|ST_1|CODE_09010|SX_M|RISK_3|AGE_45|SES_2|SCO_3|CD4_1|DRUG_0|MET_NA|APP_0|RES_1|REC_0|VEN_0|CL_63|NAT_mex|2021-01-08"
      ],
      "attributes":[
        "BULK"
      ]
    },
    {
      "source":185,
      "target":186,
      "directed":false,
      "length":0.00921675,
      "support":0.0,
      "removed":false,
      "sequences":[
        "ID_CEC-20-1120|ST_1|CODE_09005|SX_M|RISK_3|AGE_27|SES_2|SCO_3|CD4_2|DRUG_1|MET_NA|APP_1|RES_1|REC_0|VEN_1|CL_109|NAT_mex|2020-08-11",
        "ID_CEC-20-1202|ST_1|CODE_09005|SX_M|RISK_NA|AGE_39|SES_NA|SCO_NA|CD4_2|DRUG_NA|MET_NA|APP_NA|RES_1|REC_1|VEN_NA|CL_109|NAT_NA|2020-08-19"
      ],
      "attributes":[
        "BULK"
      ]
    },
    {
      "source":185,
      "target":187,
      "directed":false,
      "length":0.00565867,
      "support":0.0,
      "removed":false,
      "sequences":[
        "ID_CEC-20-1120|ST_1|CODE_09005|SX_M|RISK_3|AGE_27|SES_2|SCO_3|CD4_2|DRUG_1|MET_NA|APP_1|RES_1|REC_0|VEN_1|CL_109|NAT_mex|2020-08-11",
        "ID_CEC-20-1644|ST_1|CODE_09007|SX_M|RISK_3|AGE_23|SES_2|SCO_2|CD4_2|DRUG_1|MET_NA|APP_1|RES_1|REC_0|VEN_0|CL_109|NAT_mex|2020-10-08"
      ],
      "attributes":[
        "BULK"
      ]
    },
    {
      "source":185,
      "target":188,
      "directed":false,
      "length":0.00814384,
      "support":0.0,
      "removed":false,
      "sequences":[
        "ID_CEC-20-1120|ST_1|CODE_09005|SX_M|RISK_3|AGE_27|SES_2|SCO_3|CD4_2|DRUG_1|MET_NA|APP_1|RES_1|REC_0|VEN_1|CL_109|NAT_mex|2020-08-11",
        "ID_CEC-20-2047|ST_1|CODE_09014|SX_M|RISK_3|AGE_33|SES_2|SCO_3|CD4_2|DRUG_1|MET_1|APP_1|RES_1|REC_0|VEN_0|CL_109|NAT_mex|2020-11-18"
      ],
      "attributes":[
        "BULK"
      ]
    },
    {
      "source":185,
      "target":171,
      "directed":false,
      "length":0.00636279,
      "support":0.0,
      "removed":false,
      "sequences":[
        "ID_CEC-20-1120|ST_1|CODE_09005|SX_M|RISK_3|AGE_27|SES_2|SCO_3|CD4_2|DRUG_1|MET_NA|APP_1|RES_1|REC_0|VEN_1|CL_109|NAT_mex|2020-08-11",
        "ID_CEC-21-3810|ST_1|CODE_09006|SX_M|RISK_3|AGE_23|SES_1|SCO_2|CD4_2|DRUG_0|MET_NA|APP_0|RES_1|REC_0|VEN_NA|CL_109|NAT_mex|2021-05-27"
      ],
      "attributes":[
        "BULK"
      ]
    },
    {
      "source":185,
      "target":172,
      "directed":false,
      "length":0.00176204,
      "support":0.0,
      "removed":false,
      "sequences":[
        "ID_CEC-20-1120|ST_1|CODE_09005|SX_M|RISK_3|AGE_27|SES_2|SCO_3|CD4_2|DRUG_1|MET_NA|APP_1|RES_1|REC_0|VEN_1|CL_109|NAT_mex|2020-08-11",
        "ID_CEC-21-4047|ST_1|CODE_09002|SX_M|RISK_3|AGE_23|SES_1|SCO_2|CD4_1|DRUG_0|MET_NA|APP_0|RES_1|REC_0|VEN_0|CL_109|NAT_mex|2021-06-21"
      ],
      "attributes":[
        "BULK"
      ]
    },
    {
      "source":185,
      "target":173,
      "directed":false,
      "length":0.00992784,
      "support":0.0,
      "removed":false,
      "sequences":[
        "ID_CEC-20-1120|ST_1|CODE_09005|SX_M|RISK_3|AGE_27|SES_2|SCO_3|CD4_2|DRUG_1|MET_NA|APP_1|RES_1|REC_0|VEN_1|CL_109|NAT_mex|2020-08-11",
        "ID_CEC-21-4611|ST_2|CODE_15033|SX_M|RISK_3|AGE_25|SES_1|SCO_3|CD4_1|DRUG_1|MET_NA|APP_1|RES_1|REC_0|VEN_1|CL_109|NAT_mex|2021-08-18"
      ],
      "attributes":[
        "BULK"
      ]
    },
    {
      "source":185,
      "target":174,
      "directed":false,
      "length":0.0106511,
      "support":0.0,
      "removed":false,
      "sequences":[
        "ID_CEC-20-1120|ST_1|CODE_09005|SX_M|RISK_3|AGE_27|SES_2|SCO_3|CD4_2|DRUG_1|MET_NA|APP_1|RES_1|REC_0|VEN_1|CL_109|NAT_mex|2020-08-11",
        "ID_CEC-21-4687|ST_1|CODE_09006|SX_M|RISK_2|AGE_22|SES_2|SCO_2|CD4_1|DRUG_0|MET_NA|APP_1|RES_1|REC_0|VEN_NA|CL_109|NAT_mex|2021-08-26"
      ],
      "attributes":[
        "BULK"
      ]
    },
    {
      "source":185,
      "target":179,
      "directed":false,
      "length":0.0128089,
      "support":0.0,
      "removed":false,
      "sequences":[
        "ID_CEC-20-1120|ST_1|CODE_09005|SX_M|RISK_3|AGE_27|SES_2|SCO_3|CD4_2|DRUG_1|MET_NA|APP_1|RES_1|REC_0|VEN_1|CL_109|NAT_mex|2020-08-11",
        "ID_CEC-21-5302|ST_1|CODE_09007|SX_M|RISK_3|AGE_20|SES_2|SCO_2|CD4_2|DRUG_1|MET_NA|APP_1|RES_1|REC_0|VEN_0|CL_109|NAT_mex|2021-10-21"
      ],
      "attributes":[
        "BULK"
      ]
    },
    {
      "source":185,
      "target":175,
      "directed":false,
      "length":0.00742573,
      "support":0.0,
      "removed":false,
      "sequences":[
        "ID_CEC-20-1120|ST_1|CODE_09005|SX_M|RISK_3|AGE_27|SES_2|SCO_3|CD4_2|DRUG_1|MET_NA|APP_1|RES_1|REC_0|VEN_1|CL_109|NAT_mex|2020-08-11",
        "ID_CEC-22-6279|ST_2|CODE_15058|SX_M|RISK_3|AGE_27|SES_1|SCO_2|CD4_3|DRUG_1|MET_NA|APP_1|RES_1|REC_0|VEN_1|CL_109|NAT_mex|2022-01-28"
      ],
      "attributes":[
        "BULK"
      ]
    },
    {
      "source":185,
      "target":180,
      "directed":false,
      "length":0.00991778,
      "support":0.0,
      "removed":false,
      "sequences":[
        "ID_CEC-20-1120|ST_1|CODE_09005|SX_M|RISK_3|AGE_27|SES_2|SCO_3|CD4_2|DRUG_1|MET_NA|APP_1|RES_1|REC_0|VEN_1|CL_109|NAT_mex|2020-08-11",
        "ID_CEC-22-7824|ST_2|CODE_15058|SX_M|RISK_3|AGE_51|SES_2|SCO_2|CD4_2|DRUG_1|MET_NA|APP_1|RES_1|REC_0|VEN_0|CL_109|NAT_mex|2022-06-03"
      ],
      "attributes":[
        "BULK"
      ]
    },
    {
      "source":185,
      "target":181,
      "directed":false,
      "length":0.0135151,
      "support":0.0,
      "removed":false,
      "sequences":[
        "ID_CEC-20-1120|ST_1|CODE_09005|SX_M|RISK_3|AGE_27|SES_2|SCO_3|CD4_2|DRUG_1|MET_NA|APP_1|RES_1|REC_0|VEN_1|CL_109|NAT_mex|2020-08-11",
        "ID_CEC-22-8674|ST_1|CODE_09007|SX_M|RISK_3|AGE_25|SES_2|SCO_2|CD4_2|DRUG_1|MET_NA|APP_1|RES_1|REC_1|VEN_1|CL_109|NAT_mex|2022-08-18"
      ],
      "attributes":[
        "BULK"
      ]
    },
    {
      "source":185,
      "target":177,
      "directed":false,
      "length":0.00992778,
      "support":0.0,
      "removed":false,
      "sequences":[
        "ID_CEC-20-1120|ST_1|CODE_09005|SX_M|RISK_3|AGE_27|SES_2|SCO_3|CD4_2|DRUG_1|MET_NA|APP_1|RES_1|REC_0|VEN_1|CL_109|NAT_mex|2020-08-11",
        "ID_CEC-22-8739|ST_1|CODE_07106|SX_M|RISK_3|AGE_30|SES_2|SCO_3|CD4_2|DRUG_1|MET_NA|APP_0|RES_1|REC_0|VEN_0|CL_109|NAT_mex|2022-08-24"
      ],
      "attributes":[
        "BULK"
      ]
    },
    {
      "source":185,
      "target":182,
      "directed":false,
      "length":0.0106397,
      "support":0.0,
      "removed":false,
      "sequences":[
        "ID_CEC-20-1120|ST_1|CODE_09005|SX_M|RISK_3|AGE_27|SES_2|SCO_3|CD4_2|DRUG_1|MET_NA|APP_1|RES_1|REC_0|VEN_1|CL_109|NAT_mex|2020-08-11",
        "ID_CEC-22-8831|ST_1|CODE_09007|SX_M|RISK_3|AGE_20|SES_2|SCO_2|CD4_2|DRUG_1|MET_NA|APP_1|RES_1|REC_0|VEN_1|CL_109|NAT_mex|2022-09-01"
      ],
      "attributes":[
        "BULK"
      ]
    },
    {
      "source":185,
      "target":178,
      "directed":false,
      "length":0.0120809,
      "support":0.0,
      "removed":false,
      "sequences":[
        "ID_CEC-20-1120|ST_1|CODE_09005|SX_M|RISK_3|AGE_27|SES_2|SCO_3|CD4_2|DRUG_1|MET_NA|APP_1|RES_1|REC_0|VEN_1|CL_109|NAT_mex|2020-08-11",
        "ID_CEC-22-9756|ST_1|CODE_09007|SX_M|RISK_3|AGE_29|SES_1|SCO_2|CD4_2|DRUG_0|MET_NA|APP_1|RES_1|REC_0|VEN_1|CL_109|NAT_mex|2022-12-05"
      ],
      "attributes":[
        "BULK"
      ]
    },
    {
      "source":185,
      "target":183,
      "directed":false,
      "length":0.0131785,
      "support":0.0,
      "removed":false,
      "sequences":[
        "ID_CEC-20-1120|ST_1|CODE_09005|SX_M|RISK_3|AGE_27|SES_2|SCO_3|CD4_2|DRUG_1|MET_NA|APP_1|RES_1|REC_0|VEN_1|CL_109|NAT_mex|2020-08-11",
        "ID_CEC-22-9767|ST_1|CODE_09002|SX_M|RISK_3|AGE_23|SES_1|SCO_3|CD4_2|DRUG_1|MET_NA|APP_1|RES_1|REC_0|VEN_1|CL_109|NAT_mex|2022-12-06"
      ],
      "attributes":[
        "BULK"
      ]
    },
    {
      "source":1110,
      "target":1111,
      "directed":false,
      "length":0.0102808,
      "support":0.0,
      "removed":false,
      "sequences":[
        "ID_CEC-20-1121|ST_2|CODE_15029|SX_M|RISK_3|AGE_21|SES_2|SCO_2|CD4_1|DRUG_1|MET_NA|APP_1|RES_1|REC_0|VEN_0|CL_184|NAT_mex|2020-08-11",
        "ID_CEC-21-3133|ST_1|CODE_09003|SX_M|RISK_3|AGE_26|SES_2|SCO_3|CD4_1|DRUG_1|MET_NA|APP_1|RES_1|REC_0|VEN_0|CL_184|NAT_mex|2021-03-30"
      ],
      "attributes":[
        "BULK"
      ]
    },
    {
      "source":883,
      "target":884,
      "directed":false,
      "length":0.00814502,
      "support":0.0,
      "removed":false,
      "sequences":[
        "ID_CEC-20-1122|ST_1|CODE_09010|SX_M|RISK_3|AGE_29|SES_1|SCO_3|CD4_3|DRUG_0|MET_NA|APP_1|RES_1|REC_0|VEN_1|CL_45|NAT_mex|2020-08-11",
        "ID_CEC-21-4731|ST_1|CODE_09016|SX_M|RISK_3|AGE_30|SES_1|SCO_3|CD4_2|DRUG_1|MET_1|APP_1|RES_1|REC_0|VEN_NA|CL_NA|NAT_mex|2021-09-01"
      ],
      "attributes":[
        "BULK"
      ]
    },
    {
      "source":883,
      "target":885,
      "directed":false,
      "length":0.00141004,
      "support":0.0,
      "removed":false,
      "sequences":[
        "ID_CEC-20-1122|ST_1|CODE_09010|SX_M|RISK_3|AGE_29|SES_1|SCO_3|CD4_3|DRUG_0|MET_NA|APP_1|RES_1|REC_0|VEN_1|CL_45|NAT_mex|2020-08-11",
        "ID_CEC-22-7480|ST_1|CODE_07106|SX_M|RISK_3|AGE_35|SES_2|SCO_2|CD4_1|DRUG_0|MET_NA|APP_1|RES_1|REC_0|VEN_1|CL_45|NAT_mex|2022-05-12"
      ],
      "attributes":[
        "BULK"
      ]
    },
    {
      "source":883,
      "target":886,
      "directed":false,
      "length":0.00353027,
      "support":0.0,
      "removed":false,
      "sequences":[
        "ID_CEC-20-1122|ST_1|CODE_09010|SX_M|RISK_3|AGE_29|SES_1|SCO_3|CD4_3|DRUG_0|MET_NA|APP_1|RES_1|REC_0|VEN_1|CL_45|NAT_mex|2020-08-11",
        "ID_CEC-22-7675|ST_1|CODE_07106|SX_M|RISK_3|AGE_29|SES_1|SCO_3|CD4_2|DRUG_1|MET_1|APP_1|RES_1|REC_0|VEN_1|CL_45|NAT_mex|2022-05-25"
      ],
      "attributes":[
        "BULK"
      ]
    },
    {
      "source":883,
      "target":887,
      "directed":false,
      "length":0.00530994,
      "support":0.0,
      "removed":false,
      "sequences":[
        "ID_CEC-20-1122|ST_1|CODE_09010|SX_M|RISK_3|AGE_29|SES_1|SCO_3|CD4_3|DRUG_0|MET_NA|APP_1|RES_1|REC_0|VEN_1|CL_45|NAT_mex|2020-08-11",
        "ID_CEC-22-8030|ST_1|CODE_09015|SX_M|RISK_3|AGE_55|SES_2|SCO_3|CD4_2|DRUG_0|MET_NA|APP_1|RES_1|REC_1|VEN_0|CL_45|NAT_NA|2022-06-21"
      ],
      "attributes":[
        "BULK"
      ]
    },
    {
      "source":883,
      "target":888,
      "directed":false,
      "length":0.00529497,
      "support":0.0,
      "removed":false,
      "sequences":[
        "ID_CEC-20-1122|ST_1|CODE_09010|SX_M|RISK_3|AGE_29|SES_1|SCO_3|CD4_3|DRUG_0|MET_NA|APP_1|RES_1|REC_0|VEN_1|CL_45|NAT_mex|2020-08-11",
        "ID_CEC-22-9288|ST_1|CODE_09015|SX_M|RISK_3|AGE_45|SES_2|SCO_2|CD4_1|DRUG_0|MET_NA|APP_0|RES_1|REC_0|VEN_0|CL_45|NAT_mex|2022-10-13"
      ],
      "attributes":[
        "BULK"
      ]
    },
    {
      "source":381,
      "target":382,
      "directed":false,
      "length":0.0103069,
      "support":0.0,
      "removed":false,
      "sequences":[
        "ID_CEC-20-1126|ST_1|CODE_09007|SX_M|RISK_3|AGE_21|SES_2|SCO_2|CD4_1|DRUG_1|MET_NA|APP_0|RES_1|REC_0|VEN_1|CL_27|NAT_mex|2020-08-12",
        "ID_CEC-20-1445|ST_1|CODE_09011|SX_M|RISK_NA|AGE_24|SES_NA|SCO_NA|CD4_1|DRUG_NA|MET_NA|APP_NA|RES_1|REC_0|VEN_NA|CL_27|NAT_mex|2020-09-15"
      ],
      "attributes":[
        "BULK"
      ]
    },
    {
      "source":381,
      "target":372,
      "directed":false,
      "length":0.00886193,
      "support":0.0,
      "removed":false,
      "sequences":[
        "ID_CEC-20-1126|ST_1|CODE_09007|SX_M|RISK_3|AGE_21|SES_2|SCO_2|CD4_1|DRUG_1|MET_NA|APP_0|RES_1|REC_0|VEN_1|CL_27|NAT_mex|2020-08-12",
        "ID_CEC-21-2572|ST_1|CODE_09013|SX_M|RISK_3|AGE_32|SES_2|SCO_3|CD4_1|DRUG_1|MET_NA|APP_1|RES_1|REC_0|VEN_0|CL_27|NAT_mex|2021-02-08"
      ],
      "attributes":[
        "BULK"
      ]
    },
    {
      "source":381,
      "target":373,
      "directed":false,
      "length":0.00850787,
      "support":0.0,
      "removed":false,
      "sequences":[
        "ID_CEC-20-1126|ST_1|CODE_09007|SX_M|RISK_3|AGE_21|SES_2|SCO_2|CD4_1|DRUG_1|MET_NA|APP_0|RES_1|REC_0|VEN_1|CL_27|NAT_mex|2020-08-12",
        "ID_CEC-21-2830|ST_1|CODE_09007|SX_M|RISK_3|AGE_19|SES_1|SCO_2|CD4_3|DRUG_1|MET_NA|APP_1|RES_1|REC_0|VEN_1|CL_27|NAT_mex|2021-03-03"
      ],
      "attributes":[
        "BULK"
      ]
    },
    {
      "source":381,
      "target":375,
      "directed":false,
      "length":0.0126281,
      "support":0.0,
      "removed":false,
      "sequences":[
        "ID_CEC-20-1126|ST_1|CODE_09007|SX_M|RISK_3|AGE_21|SES_2|SCO_2|CD4_1|DRUG_1|MET_NA|APP_0|RES_1|REC_0|VEN_1|CL_27|NAT_mex|2020-08-12",
        "ID_CEC-21-4179|ST_1|CODE_09007|SX_M|RISK_3|AGE_24|SES_1|SCO_2|CD4_1|DRUG_0|MET_NA|APP_1|RES_1|REC_0|VEN_0|CL_27|NAT_mex|2021-07-02"
      ],
      "attributes":[
        "BULK"
      ]
    },
    {
      "source":381,
      "target":376,
      "directed":false,
      "length":0.010654,
      "support":0.0,
      "removed":false,
      "sequences":[
        "ID_CEC-20-1126|ST_1|CODE_09007|SX_M|RISK_3|AGE_21|SES_2|SCO_2|CD4_1|DRUG_1|MET_NA|APP_0|RES_1|REC_0|VEN_1|CL_27|NAT_mex|2020-08-12",
        "ID_CEC-21-4216|ST_1|CODE_09007|SX_M|RISK_3|AGE_23|SES_1|SCO_2|CD4_2|DRUG_NA|MET_NA|APP_1|RES_5|REC_0|VEN_NA|CL_27|NAT_mex|2021-07-05"
      ],
      "attributes":[
        "BULK"
      ]
    },
    {
      "source":381,
      "target":378,
      "directed":false,
      "length":0.0120904,
      "support":0.0,
      "removed":false,
      "sequences":[
        "ID_CEC-20-1126|ST_1|CODE_09007|SX_M|RISK_3|AGE_21|SES_2|SCO_2|CD4_1|DRUG_1|MET_NA|APP_0|RES_1|REC_0|VEN_1|CL_27|NAT_mex|2020-08-12",
        "ID_CEC-21-5704|ST_1|CODE_09015|SX_M|RISK_3|AGE_22|SES_1|SCO_2|CD4_2|DRUG_1|MET_NA|APP_0|RES_1|REC_0|VEN_0|CL_27|NAT_mex|2021-11-26"
      ],
      "attributes":[
        "BULK"
      ]
    },
    {
      "source":381,
      "target":379,
      "directed":false,
      "length":0.0113706,
      "support":0.0,
      "removed":false,
      "sequences":[
        "ID_CEC-20-1126|ST_1|CODE_09007|SX_M|RISK_3|AGE_21|SES_2|SCO_2|CD4_1|DRUG_1|MET_NA|APP_0|RES_1|REC_0|VEN_1|CL_27|NAT_mex|2020-08-12",
        "ID_CEC-22-6682|ST_1|CODE_09007|SX_F|RISK_4|AGE_18|SES_1|SCO_2|CD4_2|DRUG_0|MET_NA|APP_NA|RES_5|REC_0|VEN_NA|CL_27|NAT_mex|2022-03-04"
      ],
      "attributes":[
        "BULK"
      ]
    },
    {
      "source":381,
      "target":380,
      "directed":false,
      "length":0.0124598,
      "support":0.0,
      "removed":false,
      "sequences":[
        "ID_CEC-20-1126|ST_1|CODE_09007|SX_M|RISK_3|AGE_21|SES_2|SCO_2|CD4_1|DRUG_1|MET_NA|APP_0|RES_1|REC_0|VEN_1|CL_27|NAT_mex|2020-08-12",
        "ID_CEC-22-8117|ST_1|CODE_09011|SX_M|RISK_3|AGE_23|SES_2|SCO_3|CD4_2|DRUG_1|MET_NA|APP_1|RES_1|REC_0|VEN_0|CL_27|NAT_mex|2022-06-29"
      ],
      "attributes":[
        "BULK"
      ]
    },
    {
      "source":806,
      "target":807,
      "directed":false,
      "length":0.0095858,
      "support":0.0,
      "removed":false,
      "sequences":[
        "ID_CEC-20-1128|ST_1|CODE_09010|SX_M|RISK_3|AGE_24|SES_1|SCO_2|CD4_2|DRUG_1|MET_NA|APP_1|RES_1|REC_0|VEN_1|CL_189|NAT_mex|2020-08-12",
        "ID_CEC-20-1243|ST_1|CODE_09007|SX_M|RISK_3|AGE_24|SES_1|SCO_3|CD4_2|DRUG_0|MET_NA|APP_0|RES_1|REC_0|VEN_NA|CL_189|NAT_mex|2020-08-21"
      ],
      "attributes":[
        "BULK"
      ]
    },
    {
      "source":806,
      "target":808,
      "directed":false,
      "length":0.00105683,
      "support":0.0,
      "removed":false,
      "sequences":[
        "ID_CEC-20-1128|ST_1|CODE_09010|SX_M|RISK_3|AGE_24|SES_1|SCO_2|CD4_2|DRUG_1|MET_NA|APP_1|RES_1|REC_0|VEN_1|CL_189|NAT_mex|2020-08-12",
        "ID_CEC-20-2088|ST_1|CODE_09010|SX_M|RISK_3|AGE_19|SES_2|SCO_2|CD4_1|DRUG_0|MET_NA|APP_1|RES_1|REC_0|VEN_1|CL_189|NAT_mex|2020-11-23"
      ],
      "attributes":[
        "BULK"
      ]
    },
    {
      "source":806,
      "target":809,
      "directed":false,
      "length":0.00211426,
      "support":0.0,
      "removed":false,
      "sequences":[
        "ID_CEC-20-1128|ST_1|CODE_09010|SX_M|RISK_3|AGE_24|SES_1|SCO_2|CD4_2|DRUG_1|MET_NA|APP_1|RES_1|REC_0|VEN_1|CL_189|NAT_mex|2020-08-12",
        "ID_CEC-22-5950|ST_1|CODE_09010|SX_M|RISK_3|AGE_25|SES_1|SCO_2|CD4_1|DRUG_0|MET_NA|APP_1|RES_1|REC_0|VEN_0|CL_189|NAT_mex|2022-01-03"
      ],
      "attributes":[
        "BULK"
      ]
    },
    {
      "source":806,
      "target":810,
      "directed":false,
      "length":0.00958848,
      "support":0.0,
      "removed":false,
      "sequences":[
        "ID_CEC-20-1128|ST_1|CODE_09010|SX_M|RISK_3|AGE_24|SES_1|SCO_2|CD4_2|DRUG_1|MET_NA|APP_1|RES_1|REC_0|VEN_1|CL_189|NAT_mex|2020-08-12",
        "ID_CEC-22-9149|ST_1|CODE_09007|SX_M|RISK_3|AGE_25|SES_2|SCO_3|CD4_1|DRUG_1|MET_NA|APP_1|RES_1|REC_0|VEN_0|CL_189|NAT_mex|2022-09-28"
      ],
      "attributes":[
        "BULK"
      ]
    },
    {
      "source":806,
      "target":811,
      "directed":false,
      "length":0.00423565,
      "support":0.0,
      "removed":false,
      "sequences":[
        "ID_CEC-20-1128|ST_1|CODE_09010|SX_M|RISK_3|AGE_24|SES_1|SCO_2|CD4_2|DRUG_1|MET_NA|APP_1|RES_1|REC_0|VEN_1|CL_189|NAT_mex|2020-08-12",
        "ID_CEC-22-9646|ST_1|CODE_09010|SX_M|RISK_3|AGE_23|SES_1|SCO_2|CD4_3|DRUG_1|MET_NA|APP_1|RES_1|REC_0|VEN_0|CL_189|NAT_mex|2022-11-23"
      ],
      "attributes":[
        "BULK"
      ]
    },
    {
      "source":1175,
      "target":1176,
      "directed":false,
      "length":0.00140994,
      "support":0.0,
      "removed":false,
      "sequences":[
        "ID_CEC-20-1131|ST_1|CODE_09013|SX_M|RISK_3|AGE_50|SES_1|SCO_2|CD4_2|DRUG_1|MET_1|APP_0|RES_3|REC_1|VEN_1|CL_419|NAT_mex|2020-08-12",
        "ID_CEC-21-2443|ST_1|CODE_09009|SX_M|RISK_3|AGE_21|SES_2|SCO_2|CD4_2|DRUG_NA|MET_NA|APP_1|RES_3|REC_0|VEN_NA|CL_419|NAT_mex|2021-01-20"
      ],
      "attributes":[
        "BULK"
      ]
    },
    {
      "source":1175,
      "target":1177,
      "directed":false,
      "length":0.00140869,
      "support":0.0,
      "removed":false,
      "sequences":[
        "ID_CEC-20-1131|ST_1|CODE_09013|SX_M|RISK_3|AGE_50|SES_1|SCO_2|CD4_2|DRUG_1|MET_1|APP_0|RES_3|REC_1|VEN_1|CL_419|NAT_mex|2020-08-12",
        "ID_CEC-21-2825|ST_1|CODE_09009|SX_M|RISK_3|AGE_36|SES_2|SCO_2|CD4_2|DRUG_0|MET_NA|APP_1|RES_3|REC_0|VEN_NA|CL_419|NAT_mex|2021-03-01"
      ],
      "attributes":[
        "BULK"
      ]
    },
    {
      "source":1175,
      "target":1178,
      "directed":false,
      "length":0.00282045,
      "support":0.0,
      "removed":false,
      "sequences":[
        "ID_CEC-20-1131|ST_1|CODE_09013|SX_M|RISK_3|AGE_50|SES_1|SCO_2|CD4_2|DRUG_1|MET_1|APP_0|RES_3|REC_1|VEN_1|CL_419|NAT_mex|2020-08-12",
        "ID_CEC-21-3844|ST_1|CODE_09013|SX_M|RISK_3|AGE_19|SES_1|SCO_2|CD4_2|DRUG_1|MET_NA|APP_1|RES_3|REC_0|VEN_1|CL_419|NAT_mex|2021-06-02"
      ],
      "attributes":[
        "BULK"
      ]
    },
    {
      "source":1175,
      "target":1179,
      "directed":false,
      "length":0.00105602,
      "support":0.0,
      "removed":false,
      "sequences":[
        "ID_CEC-20-1131|ST_1|CODE_09013|SX_M|RISK_3|AGE_50|SES_1|SCO_2|CD4_2|DRUG_1|MET_1|APP_0|RES_3|REC_1|VEN_1|CL_419|NAT_mex|2020-08-12",
        "ID_CEC-22-8250|ST_1|CODE_09012|SX_M|RISK_3|AGE_26|SES_2|SCO_2|CD4_2|DRUG_1|MET_NA|APP_1|RES_3|REC_0|VEN_0|CL_419|NAT_mex|2022-07-08"
      ],
      "attributes":[
        "BULK"
      ]
    },
    {
      "source":1993,
      "target":1994,
      "directed":false,
      "length":0.00958074,
      "support":0.0,
      "removed":false,
      "sequences":[
        "ID_CEC-20-1132|ST_1|CODE_09003|SX_M|RISK_3|AGE_41|SES_2|SCO_3|CD4_2|DRUG_0|MET_NA|APP_1|RES_1|REC_0|VEN_0|CL_585|NAT_mex|2020-08-13",
        "ID_CEC-21-2907|ST_1|CODE_09003|SX_M|RISK_3|AGE_34|SES_2|SCO_3|CD4_1|DRUG_0|MET_NA|APP_1|RES_1|REC_0|VEN_0|CL_585|NAT_mex|2021-03-09"
      ],
      "attributes":[
        "BULK"
      ]
    },
    {
      "source":1993,
      "target":1995,
      "directed":false,
      "length":0.0088676,
      "support":0.0,
      "removed":false,
      "sequences":[
        "ID_CEC-20-1132|ST_1|CODE_09003|SX_M|RISK_3|AGE_41|SES_2|SCO_3|CD4_2|DRUG_0|MET_NA|APP_1|RES_1|REC_0|VEN_0|CL_585|NAT_mex|2020-08-13",
        "ID_CEC-22-7001|ST_1|CODE_09015|SX_M|RISK_3|AGE_30|SES_2|SCO_3|CD4_1|DRUG_0|MET_NA|APP_1|RES_1|REC_0|VEN_0|CL_585|NAT_mex|2022-03-30"
      ],
      "attributes":[
        "BULK"
      ]
    },
    {
      "source":1532,
      "target":1534,
      "directed":false,
      "length":0.0124371,
      "support":0.0,
      "removed":false,
      "sequences":[
        "ID_CEC-20-1134|ST_2|CODE_15057|SX_M|RISK_3|AGE_28|SES_2|SCO_3|CD4_2|DRUG_0|MET_NA|APP_1|RES_1|REC_0|VEN_0|CL_586|NAT_mex|2020-08-13",
        "ID_CEC-22-6636|ST_2|CODE_15060|SX_M|RISK_3|AGE_25|SES_2|SCO_1|CD4_1|DRUG_1|MET_NA|APP_1|RES_1|REC_0|VEN_0|CL_586|NAT_mex|2022-03-01"
      ],
      "attributes":[
        "BULK"
      ]
    },
    {
      "source":1996,
      "target":1997,
      "directed":false,
      "length":0.00671873,
      "support":0.0,
      "removed":false,
      "sequences":[
        "ID_CEC-20-1138|ST_1|CODE_09005|SX_M|RISK_3|AGE_27|SES_2|SCO_2|CD4_2|DRUG_0|MET_NA|APP_1|RES_1|REC_1|VEN_0|CL_587|NAT_mex|2020-08-13",
        "ID_CEC-21-2885|ST_1|CODE_09005|SX_M|RISK_3|AGE_24|SES_2|SCO_2|CD4_1|DRUG_0|MET_NA|APP_1|RES_2|REC_0|VEN_1|CL_587|NAT_mex|2021-03-08"
      ],
      "attributes":[
        "BULK"
      ]
    },
    {
      "source":1996,
      "target":1998,
      "directed":false,
      "length":0.00140867,
      "support":0.0,
      "removed":false,
      "sequences":[
        "ID_CEC-20-1138|ST_1|CODE_09005|SX_M|RISK_3|AGE_27|SES_2|SCO_2|CD4_2|DRUG_0|MET_NA|APP_1|RES_1|REC_1|VEN_0|CL_587|NAT_mex|2020-08-13",
        "ID_CEC-22-7584|ST_1|CODE_09016|SX_M|RISK_3|AGE_23|SES_1|SCO_2|CD4_1|DRUG_1|MET_NA|APP_0|RES_1|REC_0|VEN_1|CL_587|NAT_mex|2022-05-19"
      ],
      "attributes":[
        "BULK"
      ]
    },
    {
      "source":2594,
      "target":2595,
      "directed":false,
      "length":0.00423781,
      "support":0.0,
      "removed":false,
      "sequences":[
        "ID_CEC-20-1139|ST_2|CODE_15025|SX_M|RISK_3|AGE_31|SES_2|SCO_3|CD4_2|DRUG_0|MET_NA|APP_1|RES_1|REC_0|VEN_0|CL_483|NAT_mex|2020-08-13",
        "ID_CEC-21-3322|ST_1|CODE_09007|SX_M|RISK_3|AGE_29|SES_1|SCO_3|CD4_2|DRUG_1|MET_NA|APP_0|RES_3|REC_0|VEN_0|CL_483|NAT_mex|2021-04-15"
      ],
      "attributes":[
        "BULK"
      ]
    },
    {
      "source":1861,
      "target":1862,
      "directed":false,
      "length":0.0131592,
      "support":0.0,
      "removed":false,
      "sequences":[
        "ID_CEC-20-1141|ST_1|CODE_09015|SX_M|RISK_NA|AGE_24|SES_NA|SCO_NA|CD4_2|DRUG_NA|MET_NA|APP_NA|RES_1|REC_0|VEN_NA|CL_182|NAT_NA|2020-08-13",
        "ID_CEC-21-5375|ST_1|CODE_09012|SX_M|RISK_3|AGE_37|SES_1|SCO_2|CD4_1|DRUG_0|MET_NA|APP_1|RES_1|REC_0|VEN_0|CL_182|NAT_mex|2021-10-27"
      ],
      "attributes":[
        "BULK"
      ]
    },
    {
      "source":1015,
      "target":1016,
      "directed":false,
      "length":0.000351718,
      "support":0.0,
      "removed":false,
      "sequences":[
        "ID_CEC-20-1143|ST_1|CODE_09015|SX_M|RISK_3|AGE_27|SES_2|SCO_3|CD4_1|DRUG_1|MET_NA|APP_1|RES_2|REC_0|VEN_1|CL_420|NAT_mex|2020-08-13",
        "ID_CEC-21-3833|ST_1|CODE_09016|SX_M|RISK_3|AGE_26|SES_2|SCO_3|CD4_2|DRUG_0|MET_NA|APP_1|RES_2|REC_0|VEN_0|CL_420|NAT_mex|2021-06-01"
      ],
      "attributes":[
        "BULK"
      ]
    },
    {
      "source":1015,
      "target":1017,
      "directed":false,
      "length":0.0113731,
      "support":0.0,
      "removed":false,
      "sequences":[
        "ID_CEC-20-1143|ST_1|CODE_09015|SX_M|RISK_3|AGE_27|SES_2|SCO_3|CD4_1|DRUG_1|MET_NA|APP_1|RES_2|REC_0|VEN_1|CL_420|NAT_mex|2020-08-13",
        "ID_CEC-21-4616|ST_1|CODE_09016|SX_M|RISK_3|AGE_24|SES_1|SCO_3|CD4_2|DRUG_1|MET_1|APP_1|RES_2|REC_1|VEN_1|CL_420|NAT_mex|2021-08-19"
      ],
      "attributes":[
        "BULK"
      ]
    },
    {
      "source":1015,
      "target":1018,
      "directed":false,
      "length":0.00851481,
      "support":0.0,
      "removed":false,
      "sequences":[
        "ID_CEC-20-1143|ST_1|CODE_09015|SX_M|RISK_3|AGE_27|SES_2|SCO_3|CD4_1|DRUG_1|MET_NA|APP_1|RES_2|REC_0|VEN_1|CL_420|NAT_mex|2020-08-13",
        "ID_CEC-22-6663|ST_1|CODE_09013|SX_M|RISK_2|AGE_49|SES_2|SCO_2|CD4_1|DRUG_0|MET_NA|APP_0|RES_2|REC_0|VEN_1|CL_420|NAT_mex|2022-03-02"
      ],
      "attributes":[
        "BULK"
      ]
    },
    {
      "source":1015,
      "target":1019,
      "directed":false,
      "length":0.0095833,
      "support":0.0,
      "removed":false,
      "sequences":[
        "ID_CEC-20-1143|ST_1|CODE_09015|SX_M|RISK_3|AGE_27|SES_2|SCO_3|CD4_1|DRUG_1|MET_NA|APP_1|RES_2|REC_0|VEN_1|CL_420|NAT_mex|2020-08-13",
        "ID_CEC-22-6904|ST_1|CODE_09002|SX_M|RISK_3|AGE_20|SES_2|SCO_2|CD4_1|DRUG_1|MET_NA|APP_1|RES_2|REC_0|VEN_1|CL_420|NAT_mex|2022-03-23"
      ],
      "attributes":[
        "BULK"
      ]
    },
    {
      "source":1015,
      "target":1020,
      "directed":false,
      "length":0.00636943,
      "support":0.0,
      "removed":false,
      "sequences":[
        "ID_CEC-20-1143|ST_1|CODE_09015|SX_M|RISK_3|AGE_27|SES_2|SCO_3|CD4_1|DRUG_1|MET_NA|APP_1|RES_2|REC_0|VEN_1|CL_420|NAT_mex|2020-08-13",
        "ID_CEC-22-8504|ST_1|CODE_09015|SX_M|RISK_3|AGE_28|SES_1|SCO_3|CD4_2|DRUG_1|MET_NA|APP_1|RES_2|REC_0|VEN_0|CL_420|NAT_NA|2022-08-05"
      ],
      "attributes":[
        "BULK"
      ]
    },
    {
      "source":2596,
      "target":2597,
      "directed":false,
      "length":0.0106473,
      "support":0.0,
      "removed":false,
      "sequences":[
        "ID_CEC-20-1144|ST_1|CODE_09016|SX_M|RISK_3|AGE_30|SES_2|SCO_3|CD4_2|DRUG_1|MET_NA|APP_1|RES_2|REC_0|VEN_0|CL_317|NAT_mex|2020-08-13",
        "ID_CEC-20-1267|ST_1|CODE_09015|SX_M|RISK_3|AGE_21|SES_2|SCO_2|CD4_1|DRUG_0|MET_NA|APP_1|RES_1|REC_0|VEN_0|CL_317|NAT_mex|2020-08-25"
      ],
      "attributes":[
        "BULK"
      ]
    },
    {
      "source":2598,
      "target":2599,
      "directed":false,
      "length":0.00317504,
      "support":0.0,
      "removed":false,
      "sequences":[
        "ID_CEC-20-1153|ST_1|CODE_09003|SX_M|RISK_3|AGE_34|SES_1|SCO_2|CD4_2|DRUG_0|MET_NA|APP_0|RES_1|REC_0|VEN_1|CL_260|NAT_mex|2020-08-14",
        "ID_CEC-20-1178|ST_1|CODE_09003|SX_M|RISK_3|AGE_37|SES_2|SCO_2|CD4_1|DRUG_0|MET_NA|APP_0|RES_2|REC_0|VEN_1|CL_260|NAT_mex|2020-08-17"
      ],
      "attributes":[
        "BULK"
      ]
    },
    {
      "source":2600,
      "target":2601,
      "directed":false,
      "length":0.00993286,
      "support":0.0,
      "removed":false,
      "sequences":[
        "ID_CEC-20-1154|ST_1|CODE_09002|SX_M|RISK_3|AGE_22|SES_2|SCO_2|CD4_2|DRUG_0|MET_NA|APP_0|RES_1|REC_1|VEN_0|CL_NA|NAT_mex|2020-08-14",
        "ID_CEC-20-1155|ST_1|CODE_09007|SX_M|RISK_3|AGE_30|SES_2|SCO_3|CD4_2|DRUG_0|MET_NA|APP_1|RES_1|REC_0|VEN_0|CL_NA|NAT_mex|2020-08-14"
      ],
      "attributes":[
        "BULK"
      ]
    },
    {
      "source":842,
      "target":844,
      "directed":false,
      "length":0.010301,
      "support":0.0,
      "removed":false,
      "sequences":[
        "ID_CEC-20-1157|ST_1|CODE_09010|SX_M|RISK_3|AGE_40|SES_2|SCO_3|CD4_1|DRUG_0|MET_NA|APP_0|RES_1|REC_0|VEN_0|CL_65|NAT_mex|2020-08-14",
        "ID_CEC-21-3239|ST_1|CODE_09015|SX_M|RISK_3|AGE_30|SES_2|SCO_3|CD4_3|DRUG_0|MET_NA|APP_1|RES_1|REC_0|VEN_1|CL_65|NAT_mex|2021-04-09"
      ],
      "attributes":[
        "BULK"
      ]
    },
    {
      "source":842,
      "target":845,
      "directed":false,
      "length":0.0131665,
      "support":0.0,
      "removed":false,
      "sequences":[
        "ID_CEC-20-1157|ST_1|CODE_09010|SX_M|RISK_3|AGE_40|SES_2|SCO_3|CD4_1|DRUG_0|MET_NA|APP_0|RES_1|REC_0|VEN_0|CL_65|NAT_mex|2020-08-14",
        "ID_CEC-21-3969|ST_1|CODE_09006|SX_M|RISK_3|AGE_25|SES_2|SCO_3|CD4_2|DRUG_1|MET_NA|APP_1|RES_1|REC_0|VEN_1|CL_65|NAT_mex|2021-06-11"
      ],
      "attributes":[
        "BULK"
      ]
    },
    {
      "source":842,
      "target":846,
      "directed":false,
      "length":0.0120864,
      "support":0.0,
      "removed":false,
      "sequences":[
        "ID_CEC-20-1157|ST_1|CODE_09010|SX_M|RISK_3|AGE_40|SES_2|SCO_3|CD4_1|DRUG_0|MET_NA|APP_0|RES_1|REC_0|VEN_0|CL_65|NAT_mex|2020-08-14",
        "ID_CEC-21-4936|ST_1|CODE_09006|SX_M|RISK_3|AGE_46|SES_1|SCO_3|CD4_2|DRUG_1|MET_NA|APP_0|RES_1|REC_0|VEN_0|CL_65|NAT_mex|2021-09-23"
      ],
      "attributes":[
        "BULK"
      ]
    },
    {
      "source":2603,
      "target":2602,
      "directed":false,
      "length":0.00884805,
      "support":0.0,
      "removed":false,
      "sequences":[
        "ID_CEC-20-1160|ST_2|CODE_15070|SX_M|RISK_3|AGE_29|SES_2|SCO_3|CD4_1|DRUG_0|MET_NA|APP_1|RES_1|REC_0|VEN_1|CL_NA|NAT_mex|2020-08-14",
        "ID_CEC-21-2703|ST_2|CODE_15033|SX_M|RISK_3|AGE_48|SES_2|SCO_2|CD4_2|DRUG_1|MET_NA|APP_0|RES_1|REC_1|VEN_1|CL_NA|NAT_mex|2021-02-18"
      ],
      "attributes":[
        "BULK"
      ]
    },
    {
      "source":899,
      "target":900,
      "directed":false,
      "length":0.00566388,
      "support":0.0,
      "removed":false,
      "sequences":[
        "ID_CEC-20-1162|ST_1|CODE_09007|SX_M|RISK_3|AGE_22|SES_2|SCO_2|CD4_1|DRUG_1|MET_NA|APP_1|RES_1|REC_0|VEN_0|CL_315|NAT_mex|2020-08-14",
        "ID_CEC-20-2008|ST_1|CODE_09014|SX_F|RISK_1|AGE_26|SES_2|SCO_2|CD4_2|DRUG_0|MET_NA|APP_NA|RES_1|REC_0|VEN_NA|CL_315|NAT_mex|2020-11-12"
      ],
      "attributes":[
        "BULK"
      ]
    },
    {
      "source":899,
      "target":901,
      "directed":false,
      "length":0.0103026,
      "support":0.0,
      "removed":false,
      "sequences":[
        "ID_CEC-20-1162|ST_1|CODE_09007|SX_M|RISK_3|AGE_22|SES_2|SCO_2|CD4_1|DRUG_1|MET_NA|APP_1|RES_1|REC_0|VEN_0|CL_315|NAT_mex|2020-08-14",
        "ID_CEC-21-5585|ST_2|CODE_15033|SX_M|RISK_3|AGE_34|SES_2|SCO_2|CD4_2|DRUG_1|MET_NA|APP_1|RES_1|REC_1|VEN_0|CL_315|NAT_mex|2021-11-18"
      ],
      "attributes":[
        "BULK"
      ]
    },
    {
      "source":899,
      "target":902,
      "directed":false,
      "length":0.00424178,
      "support":0.0,
      "removed":false,
      "sequences":[
        "ID_CEC-20-1162|ST_1|CODE_09007|SX_M|RISK_3|AGE_22|SES_2|SCO_2|CD4_1|DRUG_1|MET_NA|APP_1|RES_1|REC_0|VEN_0|CL_315|NAT_mex|2020-08-14",
        "ID_CEC-22-6841|ST_1|CODE_09010|SX_M|RISK_2|AGE_31|SES_1|SCO_2|CD4_1|DRUG_1|MET_NA|APP_0|RES_1|REC_0|VEN_0|CL_315|NAT_mex|2022-03-16"
      ],
      "attributes":[
        "BULK"
      ]
    },
    {
      "source":899,
      "target":903,
      "directed":false,
      "length":0.013177,
      "support":0.0,
      "removed":false,
      "sequences":[
        "ID_CEC-20-1162|ST_1|CODE_09007|SX_M|RISK_3|AGE_22|SES_2|SCO_2|CD4_1|DRUG_1|MET_NA|APP_1|RES_1|REC_0|VEN_0|CL_315|NAT_mex|2020-08-14",
        "ID_CEC-22-8837|ST_1|CODE_09015|SX_M|RISK_3|AGE_33|SES_1|SCO_3|CD4_1|DRUG_0|MET_NA|APP_1|RES_1|REC_0|VEN_0|CL_315|NAT_mex|2022-08-31"
      ],
      "attributes":[
        "BULK"
      ]
    },
    {
      "source":1999,
      "target":2000,
      "directed":false,
      "length":0.00531207,
      "support":0.0,
      "removed":false,
      "sequences":[
        "ID_CEC-20-1167|ST_1|CODE_09015|SX_M|RISK_3|AGE_31|SES_2|SCO_3|CD4_2|DRUG_1|MET_NA|APP_1|RES_1|REC_0|VEN_0|CL_292|NAT_mex|2020-08-14",
        "ID_CEC-20-1421|ST_1|CODE_09014|SX_M|RISK_3|AGE_29|SES_2|SCO_3|CD4_2|DRUG_1|MET_NA|APP_1|RES_1|REC_0|VEN_0|CL_292|NAT_mex|2020-09-11"
      ],
      "attributes":[
        "BULK"
      ]
    },
    {
      "source":1999,
      "target":2001,
      "directed":false,
      "length":0.0096016,
      "support":0.0,
      "removed":false,
      "sequences":[
        "ID_CEC-20-1167|ST_1|CODE_09015|SX_M|RISK_3|AGE_31|SES_2|SCO_3|CD4_2|DRUG_1|MET_NA|APP_1|RES_1|REC_0|VEN_0|CL_292|NAT_mex|2020-08-14",
        "ID_CEC-21-3234|ST_1|CODE_09004|SX_M|RISK_NA|AGE_30|SES_2|SCO_3|CD4_1|DRUG_NA|MET_NA|APP_NA|RES_3|REC_0|VEN_NA|CL_292|NAT_mex|2021-04-09"
      ],
      "attributes":[
        "BULK"
      ]
    },
    {
      "source":828,
      "target":829,
      "directed":false,
      "length":0.0138727,
      "support":0.0,
      "removed":false,
      "sequences":[
        "ID_CEC-20-1170|ST_1|CODE_09005|SX_M|RISK_3|AGE_37|SES_2|SCO_3|CD4_1|DRUG_0|MET_NA|APP_0|RES_1|REC_0|VEN_0|CL_9|NAT_mex|2020-08-14",
        "ID_CEC-21-2373|ST_2|CODE_15122|SX_M|RISK_3|AGE_27|SES_2|SCO_2|CD4_2|DRUG_1|MET_NA|APP_1|RES_1|REC_0|VEN_NA|CL_9|NAT_mex|2021-01-14"
      ],
      "attributes":[
        "BULK"
      ]
    },
    {
      "source":828,
      "target":831,
      "directed":false,
      "length":0.0127887,
      "support":0.0,
      "removed":false,
      "sequences":[
        "ID_CEC-20-1170|ST_1|CODE_09005|SX_M|RISK_3|AGE_37|SES_2|SCO_3|CD4_1|DRUG_0|MET_NA|APP_0|RES_1|REC_0|VEN_0|CL_9|NAT_mex|2020-08-14",
        "ID_CEC-21-3250|ST_1|CODE_09006|SX_M|RISK_3|AGE_23|SES_2|SCO_3|CD4_2|DRUG_0|MET_NA|APP_1|RES_1|REC_1|VEN_0|CL_9|NAT_mex|2021-04-12"
      ],
      "attributes":[
        "BULK"
      ]
    },
    {
      "source":828,
      "target":832,
      "directed":false,
      "length":0.00957235,
      "support":0.0,
      "removed":false,
      "sequences":[
        "ID_CEC-20-1170|ST_1|CODE_09005|SX_M|RISK_3|AGE_37|SES_2|SCO_3|CD4_1|DRUG_0|MET_NA|APP_0|RES_1|REC_0|VEN_0|CL_9|NAT_mex|2020-08-14",
        "ID_CEC-22-8081|ST_2|CODE_15058|SX_M|RISK_3|AGE_35|SES_1|SCO_2|CD4_3|DRUG_0|MET_NA|APP_0|RES_1|REC_0|VEN_0|CL_9|NAT_mex|2022-06-27"
      ],
      "attributes":[
        "BULK"
      ]
    },
    {
      "source":1021,
      "target":1022,
      "directed":false,
      "length":0.00815707,
      "support":0.0,
      "removed":false,
      "sequences":[
        "ID_CEC-20-1176|ST_2|CODE_15033|SX_M|RISK_3|AGE_19|SES_2|SCO_2|CD4_3|DRUG_0|MET_NA|APP_0|RES_1|REC_0|VEN_0|CL_13|NAT_mex|2020-08-17",
        "ID_CEC-20-2007|ST_2|CODE_15057|SX_M|RISK_3|AGE_20|SES_1|SCO_2|CD4_1|DRUG_0|MET_NA|APP_0|RES_1|REC_0|VEN_0|CL_13|NAT_mex|2020-11-12"
      ],
      "attributes":[
        "BULK"
      ]
    },
    {
      "source":1021,
      "target":1023,
      "directed":false,
      "length":0.00744377,
      "support":0.0,
      "removed":false,
      "sequences":[
        "ID_CEC-20-1176|ST_2|CODE_15033|SX_M|RISK_3|AGE_19|SES_2|SCO_2|CD4_3|DRUG_0|MET_NA|APP_0|RES_1|REC_0|VEN_0|CL_13|NAT_mex|2020-08-17",
        "ID_CEC-20-2069|ST_2|CODE_15109|SX_M|RISK_3|AGE_20|SES_2|SCO_2|CD4_1|DRUG_1|MET_NA|APP_1|RES_1|REC_0|VEN_1|CL_13|NAT_mex|2020-11-20"
      ],
      "attributes":[
        "BULK"
      ]
    },
    {
      "source":1021,
      "target":1024,
      "directed":false,
      "length":0.0113769,
      "support":0.0,
      "removed":false,
      "sequences":[
        "ID_CEC-20-1176|ST_2|CODE_15033|SX_M|RISK_3|AGE_19|SES_2|SCO_2|CD4_3|DRUG_0|MET_NA|APP_0|RES_1|REC_0|VEN_0|CL_13|NAT_mex|2020-08-17",
        "ID_CEC-21-2538|ST_1|CODE_09007|SX_M|RISK_3|AGE_20|SES_1|SCO_2|CD4_2|DRUG_1|MET_NA|APP_1|RES_2|REC_0|VEN_NA|CL_13|NAT_mex|2021-02-02"
      ],
      "attributes":[
        "BULK"
      ]
    },
    {
      "source":1021,
      "target":1025,
      "directed":false,
      "length":0.00424012,
      "support":0.0,
      "removed":false,
      "sequences":[
        "ID_CEC-20-1176|ST_2|CODE_15033|SX_M|RISK_3|AGE_19|SES_2|SCO_2|CD4_3|DRUG_0|MET_NA|APP_0|RES_1|REC_0|VEN_0|CL_13|NAT_mex|2020-08-17",
        "ID_CEC-21-3816|ST_2|CODE_15081|SX_M|RISK_3|AGE_25|SES_2|SCO_2|CD4_1|DRUG_1|MET_NA|APP_1|RES_1|REC_0|VEN_0|CL_13|NAT_mex|2021-05-31"
      ],
      "attributes":[
        "BULK"
      ]
    },
    {
      "source":1021,
      "target":1026,
      "directed":false,
      "length":0.0099468,
      "support":0.0,
      "removed":false,
      "sequences":[
        "ID_CEC-20-1176|ST_2|CODE_15033|SX_M|RISK_3|AGE_19|SES_2|SCO_2|CD4_3|DRUG_0|MET_NA|APP_0|RES_1|REC_0|VEN_0|CL_13|NAT_mex|2020-08-17",
        "ID_CEC-21-4220|ST_1|CODE_09016|SX_M|RISK_3|AGE_20|SES_2|SCO_2|CD4_1|DRUG_0|MET_NA|APP_0|RES_1|REC_0|VEN_NA|CL_13|NAT_mex|2021-07-07"
      ],
      "attributes":[
        "BULK"
      ]
    },
    {
      "source":2002,
      "target":2003,
      "directed":false,
      "length":0.00423601,
      "support":0.0,
      "removed":false,
      "sequences":[
        "ID_CEC-20-1179|ST_1|CODE_09010|SX_M|RISK_3|AGE_25|SES_2|SCO_2|CD4_1|DRUG_1|MET_NA|APP_1|RES_1|REC_0|VEN_0|CL_588|NAT_mex|2020-08-17",
        "ID_CEC-21-2964|ST_1|CODE_09010|SX_M|RISK_3|AGE_26|SES_2|SCO_2|CD4_1|DRUG_1|MET_NA|APP_0|RES_1|REC_0|VEN_NA|CL_588|NAT_mex|2021-03-12"
      ],
      "attributes":[
        "BULK"
      ]
    },
    {
      "source":2002,
      "target":2004,
      "directed":false,
      "length":0.0128085,
      "support":0.0,
      "removed":false,
      "sequences":[
        "ID_CEC-20-1179|ST_1|CODE_09010|SX_M|RISK_3|AGE_25|SES_2|SCO_2|CD4_1|DRUG_1|MET_NA|APP_1|RES_1|REC_0|VEN_0|CL_588|NAT_mex|2020-08-17",
        "ID_CEC-21-5023|ST_1|CODE_09008|SX_M|RISK_3|AGE_21|SES_2|SCO_2|CD4_1|DRUG_0|MET_NA|APP_0|RES_1|REC_0|VEN_0|CL_588|NAT_mex|2021-09-29"
      ],
      "attributes":[
        "BULK"
      ]
    },
    {
      "source":744,
      "target":745,
      "directed":false,
      "length":0.0102862,
      "support":0.0,
      "removed":false,
      "sequences":[
        "ID_CEC-20-1181|ST_1|CODE_09012|SX_M|RISK_3|AGE_23|SES_2|SCO_3|CD4_3|DRUG_1|MET_NA|APP_1|RES_1|REC_1|VEN_1|CL_285|NAT_mex|2020-08-17",
        "ID_CEC-21-2504|ST_1|CODE_09007|SX_M|RISK_3|AGE_20|SES_1|SCO_2|CD4_1|DRUG_0|MET_NA|APP_1|RES_1|REC_0|VEN_NA|CL_285|NAT_mex|2021-01-28"
      ],
      "attributes":[
        "BULK"
      ]
    },
    {
      "source":744,
      "target":746,
      "directed":false,
      "length":0.00993376,
      "support":0.0,
      "removed":false,
      "sequences":[
        "ID_CEC-20-1181|ST_1|CODE_09012|SX_M|RISK_3|AGE_23|SES_2|SCO_3|CD4_3|DRUG_1|MET_NA|APP_1|RES_1|REC_1|VEN_1|CL_285|NAT_mex|2020-08-17",
        "ID_CEC-21-3183|ST_1|CODE_09013|SX_M|RISK_3|AGE_20|SES_1|SCO_2|CD4_2|DRUG_1|MET_NA|APP_1|RES_1|REC_0|VEN_1|CL_285|NAT_mex|2021-04-06"
      ],
      "attributes":[
        "BULK"
      ]
    },
    {
      "source":744,
      "target":747,
      "directed":false,
      "length":0.00815744,
      "support":0.0,
      "removed":false,
      "sequences":[
        "ID_CEC-20-1181|ST_1|CODE_09012|SX_M|RISK_3|AGE_23|SES_2|SCO_3|CD4_3|DRUG_1|MET_NA|APP_1|RES_1|REC_1|VEN_1|CL_285|NAT_mex|2020-08-17",
        "ID_CEC-21-4081|ST_1|CODE_09012|SX_M|RISK_3|AGE_23|SES_2|SCO_3|CD4_3|DRUG_0|MET_NA|APP_0|RES_1|REC_0|VEN_0|CL_285|NAT_mex|2021-06-22"
      ],
      "attributes":[
        "BULK"
      ]
    },
    {
      "source":744,
      "target":748,
      "directed":false,
      "length":0.0135197,
      "support":0.0,
      "removed":false,
      "sequences":[
        "ID_CEC-20-1181|ST_1|CODE_09012|SX_M|RISK_3|AGE_23|SES_2|SCO_3|CD4_3|DRUG_1|MET_NA|APP_1|RES_1|REC_1|VEN_1|CL_285|NAT_mex|2020-08-17",
        "ID_CEC-21-5428|ST_1|CODE_09006|SX_M|RISK_3|AGE_24|SES_2|SCO_3|CD4_1|DRUG_0|MET_NA|APP_1|RES_1|REC_0|VEN_0|CL_285|NAT_mex|2021-11-03"
      ],
      "attributes":[
        "BULK"
      ]
    },
    {
      "source":744,
      "target":749,
      "directed":false,
      "length":0.0135199,
      "support":0.0,
      "removed":false,
      "sequences":[
        "ID_CEC-20-1181|ST_1|CODE_09012|SX_M|RISK_3|AGE_23|SES_2|SCO_3|CD4_3|DRUG_1|MET_NA|APP_1|RES_1|REC_1|VEN_1|CL_285|NAT_mex|2020-08-17",
        "ID_CEC-22-6907|ST_1|CODE_09007|SX_M|RISK_3|AGE_26|SES_2|SCO_3|CD4_2|DRUG_0|MET_NA|APP_0|RES_1|REC_0|VEN_0|CL_285|NAT_mex|2022-03-24"
      ],
      "attributes":[
        "BULK"
      ]
    },
    {
      "source":1536,
      "target":1537,
      "directed":false,
      "length":0.00975133,
      "support":0.0,
      "removed":false,
      "sequences":[
        "ID_CEC-20-1182|ST_2|CODE_15039|SX_M|RISK_3|AGE_24|SES_2|SCO_3|CD4_1|DRUG_1|MET_NA|APP_1|RES_1|REC_0|VEN_1|CL_306|NAT_mex|2020-08-17",
        "ID_CEC-21-3205|ST_1|CODE_09006|SX_M|RISK_3|AGE_26|SES_1|SCO_3|CD4_2|DRUG_1|MET_NA|APP_1|RES_1|REC_0|VEN_1|CL_306|NAT_mex|2021-04-07"
      ],
      "attributes":[
        "BULK"
      ]
    },
    {
      "source":1536,
      "target":1538,
      "directed":false,
      "length":0.00778803,
      "support":0.0,
      "removed":false,
      "sequences":[
        "ID_CEC-20-1182|ST_2|CODE_15039|SX_M|RISK_3|AGE_24|SES_2|SCO_3|CD4_1|DRUG_1|MET_NA|APP_1|RES_1|REC_0|VEN_1|CL_306|NAT_mex|2020-08-17",
        "ID_CEC-21-4030|ST_1|CODE_09010|SX_M|RISK_3|AGE_45|SES_1|SCO_2|CD4_2|DRUG_1|MET_NA|APP_0|RES_2|REC_0|VEN_1|CL_306|NAT_mex|2021-06-17"
      ],
      "attributes":[
        "BULK"
      ]
    },
    {
      "source":1536,
      "target":1539,
      "directed":false,
      "length":0.00909436,
      "support":0.0,
      "removed":false,
      "sequences":[
        "ID_CEC-20-1182|ST_2|CODE_15039|SX_M|RISK_3|AGE_24|SES_2|SCO_3|CD4_1|DRUG_1|MET_NA|APP_1|RES_1|REC_0|VEN_1|CL_306|NAT_mex|2020-08-17",
        "ID_CEC-22-6655|ST_1|CODE_09006|SX_FT|RISK_4|AGE_23|SES_2|SCO_3|CD4_2|DRUG_1|MET_NA|APP_1|RES_1|REC_0|VEN_0|CL_306|NAT_mex|2022-03-02"
      ],
      "attributes":[
        "BULK"
      ]
    },
    {
      "source":2604,
      "target":2605,
      "directed":false,
      "length":0.00494863,
      "support":0.0,
      "removed":false,
      "sequences":[
        "ID_CEC-20-1187|ST_2|CODE_15033|SX_FT|RISK_4|AGE_27|SES_2|SCO_2|CD4_2|DRUG_0|MET_NA|APP_NA|RES_1|REC_0|VEN_NA|CL_239|NAT_mex|2020-08-18",
        "ID_CEC-20-2016|ST_1|CODE_09003|SX_M|RISK_3|AGE_31|SES_1|SCO_2|CD4_2|DRUG_1|MET_NA|APP_1|RES_1|REC_0|VEN_1|CL_239|NAT_mex|2020-11-13"
      ],
      "attributes":[
        "BULK"
      ]
    },
    {
      "source":420,
      "target":409,
      "directed":false,
      "length":0.00105641,
      "support":0.0,
      "removed":false,
      "sequences":[
        "ID_CEC-20-1188|ST_2|CODE_15033|SX_M|RISK_3|AGE_21|SES_2|SCO_2|CD4_2|DRUG_1|MET_NA|APP_0|RES_1|REC_0|VEN_0|CL_149|NAT_mex|2020-08-18",
        "ID_CEC-20-1549|ST_2|CODE_15033|SX_M|RISK_3|AGE_36|SES_2|SCO_3|CD4_2|DRUG_1|MET_NA|APP_1|RES_1|REC_0|VEN_1|CL_149|NAT_mex|2020-09-29"
      ],
      "attributes":[
        "BULK"
      ]
    },
    {
      "source":420,
      "target":410,
      "directed":false,
      "length":0.00814662,
      "support":0.0,
      "removed":false,
      "sequences":[
        "ID_CEC-20-1188|ST_2|CODE_15033|SX_M|RISK_3|AGE_21|SES_2|SCO_2|CD4_2|DRUG_1|MET_NA|APP_0|RES_1|REC_0|VEN_0|CL_149|NAT_mex|2020-08-18",
        "ID_CEC-21-5300|ST_1|CODE_07106|SX_M|RISK_NA|AGE_28|SES_NA|SCO_NA|CD4_2|DRUG_NA|MET_NA|APP_NA|RES_1|REC_0|VEN_NA|CL_149|NAT_mex|2021-10-21"
      ],
      "attributes":[
        "BULK"
      ]
    },
    {
      "source":420,
      "target":411,
      "directed":false,
      "length":0.0124349,
      "support":0.0,
      "removed":false,
      "sequences":[
        "ID_CEC-20-1188|ST_2|CODE_15033|SX_M|RISK_3|AGE_21|SES_2|SCO_2|CD4_2|DRUG_1|MET_NA|APP_0|RES_1|REC_0|VEN_0|CL_149|NAT_mex|2020-08-18",
        "ID_CEC-22-6925|ST_1|CODE_09011|SX_M|RISK_3|AGE_31|SES_2|SCO_2|CD4_2|DRUG_1|MET_NA|APP_1|RES_1|REC_0|VEN_1|CL_149|NAT_mex|2022-03-24"
      ],
      "attributes":[
        "BULK"
      ]
    },
    {
      "source":420,
      "target":412,
      "directed":false,
      "length":0.00529883,
      "support":0.0,
      "removed":false,
      "sequences":[
        "ID_CEC-20-1188|ST_2|CODE_15033|SX_M|RISK_3|AGE_21|SES_2|SCO_2|CD4_2|DRUG_1|MET_NA|APP_0|RES_1|REC_0|VEN_0|CL_149|NAT_mex|2020-08-18",
        "ID_CEC-22-7552|ST_1|CODE_09006|SX_M|RISK_3|AGE_28|SES_2|SCO_2|CD4_1|DRUG_1|MET_NA|APP_0|RES_1|REC_0|VEN_0|CL_149|NAT_mex|2022-05-16"
      ],
      "attributes":[
        "BULK"
      ]
    },
    {
      "source":420,
      "target":413,
      "directed":false,
      "length":0.013861,
      "support":0.0,
      "removed":false,
      "sequences":[
        "ID_CEC-20-1188|ST_2|CODE_15033|SX_M|RISK_3|AGE_21|SES_2|SCO_2|CD4_2|DRUG_1|MET_NA|APP_0|RES_1|REC_0|VEN_0|CL_149|NAT_mex|2020-08-18",
        "ID_CEC-22-8980|ST_1|CODE_09007|SX_M|RISK_3|AGE_29|SES_2|SCO_2|CD4_1|DRUG_0|MET_NA|APP_0|RES_1|REC_0|VEN_0|CL_149|NAT_mex|2022-09-13"
      ],
      "attributes":[
        "BULK"
      ]
    },
    {
      "source":420,
      "target":415,
      "directed":false,
      "length":0.0120721,
      "support":0.0,
      "removed":false,
      "sequences":[
        "ID_CEC-20-1188|ST_2|CODE_15033|SX_M|RISK_3|AGE_21|SES_2|SCO_2|CD4_2|DRUG_1|MET_NA|APP_0|RES_1|REC_0|VEN_0|CL_149|NAT_mex|2020-08-18",
        "ID_CEC-22-9881|ST_1|CODE_09003|SX_M|RISK_3|AGE_26|SES_1|SCO_3|CD4_1|DRUG_1|MET_NA|APP_1|RES_1|REC_0|VEN_0|CL_149|NAT_mex|2022-12-15"
      ],
      "attributes":[
        "BULK"
      ]
    },
    {
      "source":2606,
      "target":2607,
      "directed":false,
      "length":0.00458922,
      "support":0.0,
      "removed":false,
      "sequences":[
        "ID_CEC-20-1197|ST_2|CODE_15033|SX_M|RISK_3|AGE_29|SES_1|SCO_2|CD4_1|DRUG_1|MET_NA|APP_1|RES_3|REC_0|VEN_0|CL_826|NAT_mex|2020-08-19",
        "ID_CEC-22-6196|ST_1|CODE_09015|SX_M|RISK_3|AGE_28|SES_1|SCO_2|CD4_1|DRUG_1|MET_NA|APP_1|RES_3|REC_0|VEN_0|CL_826|NAT_mex|2022-01-20"
      ],
      "attributes":[
        "BULK"
      ]
    },
    {
      "source":1529,
      "target":1530,
      "directed":false,
      "length":0.00779974,
      "support":0.0,
      "removed":false,
      "sequences":[
        "ID_CEC-20-1198|ST_1|CODE_09002|SX_M|RISK_3|AGE_32|SES_2|SCO_2|CD4_1|DRUG_0|MET_NA|APP_0|RES_1|REC_0|VEN_0|CL_8|NAT_mex|2020-08-19",
        "ID_CEC-20-2209|ST_1|CODE_09007|SX_M|RISK_3|AGE_23|SES_2|SCO_2|CD4_1|DRUG_0|MET_NA|APP_0|RES_1|REC_0|VEN_0|CL_8|NAT_mex|2020-12-04"
      ],
      "attributes":[
        "BULK"
      ]
    },
    {
      "source":49,
      "target":50,
      "directed":false,
      "length":0.011379,
      "support":0.0,
      "removed":false,
      "sequences":[
        "ID_CEC-20-1199|ST_1|CODE_09003|SX_M|RISK_NA|AGE_25|SES_NA|SCO_NA|CD4_1|DRUG_NA|MET_NA|APP_NA|RES_1|REC_0|VEN_NA|CL_10|NAT_NA|2020-08-19",
        "ID_CEC-20-1268|ST_2|CODE_15057|SX_M|RISK_3|AGE_25|SES_2|SCO_3|CD4_1|DRUG_0|MET_NA|APP_1|RES_1|REC_0|VEN_0|CL_10|NAT_mex|2020-08-25"
      ],
      "attributes":[
        "BULK"
      ]
    },
    {
      "source":49,
      "target":51,
      "directed":false,
      "length":0.00494771,
      "support":0.0,
      "removed":false,
      "sequences":[
        "ID_CEC-20-1199|ST_1|CODE_09003|SX_M|RISK_NA|AGE_25|SES_NA|SCO_NA|CD4_1|DRUG_NA|MET_NA|APP_NA|RES_1|REC_0|VEN_NA|CL_10|NAT_NA|2020-08-19",
        "ID_CEC-20-1318|ST_1|CODE_09003|SX_M|RISK_3|AGE_22|SES_2|SCO_2|CD4_1|DRUG_0|MET_NA|APP_1|RES_1|REC_0|VEN_0|CL_10|NAT_mex|2020-09-01"
      ],
      "attributes":[
        "BULK"
      ]
    },
    {
      "source":49,
      "target":53,
      "directed":false,
      "length":0.0113787,
      "support":0.0,
      "removed":false,
      "sequences":[
        "ID_CEC-20-1199|ST_1|CODE_09003|SX_M|RISK_NA|AGE_25|SES_NA|SCO_NA|CD4_1|DRUG_NA|MET_NA|APP_NA|RES_1|REC_0|VEN_NA|CL_10|NAT_NA|2020-08-19",
        "ID_CEC-20-2065|ST_2|CODE_15115|SX_M|RISK_3|AGE_25|SES_2|SCO_2|CD4_1|DRUG_0|MET_NA|APP_0|RES_2|REC_0|VEN_0|CL_10|NAT_mex|2020-11-20"
      ],
      "attributes":[
        "BULK"
      ]
    },
    {
      "source":49,
      "target":35,
      "directed":false,
      "length":0.0124594,
      "support":0.0,
      "removed":false,
      "sequences":[
        "ID_CEC-20-1199|ST_1|CODE_09003|SX_M|RISK_NA|AGE_25|SES_NA|SCO_NA|CD4_1|DRUG_NA|MET_NA|APP_NA|RES_1|REC_0|VEN_NA|CL_10|NAT_NA|2020-08-19",
        "ID_CEC-21-2370|ST_1|CODE_09016|SX_M|RISK_3|AGE_39|SES_2|SCO_3|CD4_2|DRUG_1|MET_NA|APP_1|RES_1|REC_0|VEN_1|CL_10|NAT_mex|2021-01-14"
      ],
      "attributes":[
        "BULK"
      ]
    },
    {
      "source":49,
      "target":36,
      "directed":false,
      "length":0.0117443,
      "support":0.0,
      "removed":false,
      "sequences":[
        "ID_CEC-20-1199|ST_1|CODE_09003|SX_M|RISK_NA|AGE_25|SES_NA|SCO_NA|CD4_1|DRUG_NA|MET_NA|APP_NA|RES_1|REC_0|VEN_NA|CL_10|NAT_NA|2020-08-19",
        "ID_CEC-21-2667|ST_1|CODE_09005|SX_M|RISK_3|AGE_27|SES_2|SCO_3|CD4_1|DRUG_NA|MET_NA|APP_1|RES_1|REC_0|VEN_1|CL_10|NAT_mex|2021-02-15"
      ],
      "attributes":[
        "BULK"
      ]
    },
    {
      "source":49,
      "target":41,
      "directed":false,
      "length":0.0106537,
      "support":0.0,
      "removed":false,
      "sequences":[
        "ID_CEC-20-1199|ST_1|CODE_09003|SX_M|RISK_NA|AGE_25|SES_NA|SCO_NA|CD4_1|DRUG_NA|MET_NA|APP_NA|RES_1|REC_0|VEN_NA|CL_10|NAT_NA|2020-08-19",
        "ID_CEC-21-5848|ST_1|CODE_09015|SX_M|RISK_3|AGE_24|SES_2|SCO_2|CD4_3|DRUG_1|MET_NA|APP_0|RES_1|REC_0|VEN_0|CL_10|NAT_mex|2021-12-07"
      ],
      "attributes":[
        "BULK"
      ]
    },
    {
      "source":49,
      "target":45,
      "directed":false,
      "length":0.00850926,
      "support":0.0,
      "removed":false,
      "sequences":[
        "ID_CEC-20-1199|ST_1|CODE_09003|SX_M|RISK_NA|AGE_25|SES_NA|SCO_NA|CD4_1|DRUG_NA|MET_NA|APP_NA|RES_1|REC_0|VEN_NA|CL_10|NAT_NA|2020-08-19",
        "ID_CEC-22-7787|ST_2|CODE_15039|SX_M|RISK_3|AGE_28|SES_1|SCO_2|CD4_2|DRUG_1|MET_NA|APP_1|RES_1|REC_0|VEN_1|CL_10|NAT_mex|2022-06-02"
      ],
      "attributes":[
        "BULK"
      ]
    },
    {
      "source":737,
      "target":738,
      "directed":false,
      "length":0.00888722,
      "support":0.0,
      "removed":false,
      "sequences":[
        "ID_CEC-20-1200|ST_1|CODE_09007|SX_M|RISK_NA|AGE_23|SES_NA|SCO_NA|CD4_1|DRUG_NA|MET_NA|APP_NA|RES_1|REC_0|VEN_NA|CL_42|NAT_NA|2020-08-19",
        "ID_CEC-20-1363|ST_2|CODE_15057|SX_M|RISK_3|AGE_21|SES_1|SCO_2|CD4_1|DRUG_1|MET_NA|APP_1|RES_1|REC_0|VEN_1|CL_42|NAT_mex|2020-09-04"
      ],
      "attributes":[
        "BULK"
      ]
    },
    {
      "source":737,
      "target":740,
      "directed":false,
      "length":0.0120915,
      "support":0.0,
      "removed":false,
      "sequences":[
        "ID_CEC-20-1200|ST_1|CODE_09007|SX_M|RISK_NA|AGE_23|SES_NA|SCO_NA|CD4_1|DRUG_NA|MET_NA|APP_NA|RES_1|REC_0|VEN_NA|CL_42|NAT_NA|2020-08-19",
        "ID_CEC-22-7588|ST_1|CODE_09003|SX_M|RISK_3|AGE_23|SES_1|SCO_2|CD4_2|DRUG_1|MET_NA|APP_1|RES_1|REC_0|VEN_0|CL_42|NAT_mex|2022-05-19"
      ],
      "attributes":[
        "BULK"
      ]
    },
    {
      "source":737,
      "target":741,
      "directed":false,
      "length":0.0138852,
      "support":0.0,
      "removed":false,
      "sequences":[
        "ID_CEC-20-1200|ST_1|CODE_09007|SX_M|RISK_NA|AGE_23|SES_NA|SCO_NA|CD4_1|DRUG_NA|MET_NA|APP_NA|RES_1|REC_0|VEN_NA|CL_42|NAT_NA|2020-08-19",
        "ID_CEC-22-7817|ST_1|CODE_09003|SX_M|RISK_3|AGE_32|SES_1|SCO_3|CD4_2|DRUG_1|MET_NA|APP_1|RES_1|REC_1|VEN_1|CL_42|NAT_mex|2022-06-03"
      ],
      "attributes":[
        "BULK"
      ]
    },
    {
      "source":737,
      "target":742,
      "directed":false,
      "length":0.0088615,
      "support":0.0,
      "removed":false,
      "sequences":[
        "ID_CEC-20-1200|ST_1|CODE_09007|SX_M|RISK_NA|AGE_23|SES_NA|SCO_NA|CD4_1|DRUG_NA|MET_NA|APP_NA|RES_1|REC_0|VEN_NA|CL_42|NAT_NA|2020-08-19",
        "ID_CEC-22-9058|ST_2|CODE_15026|SX_M|RISK_3|AGE_25|SES_1|SCO_2|CD4_1|DRUG_1|MET_NA|APP_1|RES_1|REC_0|VEN_0|CL_42|NAT_mex|2022-09-23"
      ],
      "attributes":[
        "BULK"
      ]
    },
    {
      "source":737,
      "target":743,
      "directed":false,
      "length":0.0120801,
      "support":0.0,
      "removed":false,
      "sequences":[
        "ID_CEC-20-1200|ST_1|CODE_09007|SX_M|RISK_NA|AGE_23|SES_NA|SCO_NA|CD4_1|DRUG_NA|MET_NA|APP_NA|RES_1|REC_0|VEN_NA|CL_42|NAT_NA|2020-08-19",
        "ID_CEC-22-9122|ST_2|CODE_15120|SX_M|RISK_3|AGE_24|SES_2|SCO_2|CD4_2|DRUG_1|MET_NA|APP_1|RES_1|REC_0|VEN_0|CL_42|NAT_mex|2022-09-26"
      ],
      "attributes":[
        "BULK"
      ]
    },
    {
      "source":186,
      "target":187,
      "directed":false,
      "length":0.0099332,
      "support":0.0,
      "removed":false,
      "sequences":[
        "ID_CEC-20-1202|ST_1|CODE_09005|SX_M|RISK_NA|AGE_39|SES_NA|SCO_NA|CD4_2|DRUG_NA|MET_NA|APP_NA|RES_1|REC_1|VEN_NA|CL_109|NAT_NA|2020-08-19",
        "ID_CEC-20-1644|ST_1|CODE_09007|SX_M|RISK_3|AGE_23|SES_2|SCO_2|CD4_2|DRUG_1|MET_NA|APP_1|RES_1|REC_0|VEN_0|CL_109|NAT_mex|2020-10-08"
      ],
      "attributes":[
        "BULK"
      ]
    },
    {
      "source":186,
      "target":188,
      "directed":false,
      "length":0.00637252,
      "support":0.0,
      "removed":false,
      "sequences":[
        "ID_CEC-20-1202|ST_1|CODE_09005|SX_M|RISK_NA|AGE_39|SES_NA|SCO_NA|CD4_2|DRUG_NA|MET_NA|APP_NA|RES_1|REC_1|VEN_NA|CL_109|NAT_NA|2020-08-19",
        "ID_CEC-20-2047|ST_1|CODE_09014|SX_M|RISK_3|AGE_33|SES_2|SCO_3|CD4_2|DRUG_1|MET_1|APP_1|RES_1|REC_0|VEN_0|CL_109|NAT_mex|2020-11-18"
      ],
      "attributes":[
        "BULK"
      ]
    },
    {
      "source":186,
      "target":171,
      "directed":false,
      "length":0.00211545,
      "support":0.0,
      "removed":false,
      "sequences":[
        "ID_CEC-20-1202|ST_1|CODE_09005|SX_M|RISK_NA|AGE_39|SES_NA|SCO_NA|CD4_2|DRUG_NA|MET_NA|APP_NA|RES_1|REC_1|VEN_NA|CL_109|NAT_NA|2020-08-19",
        "ID_CEC-21-3810|ST_1|CODE_09006|SX_M|RISK_3|AGE_23|SES_1|SCO_2|CD4_2|DRUG_0|MET_NA|APP_0|RES_1|REC_0|VEN_NA|CL_109|NAT_mex|2021-05-27"
      ],
      "attributes":[
        "BULK"
      ]
    },
    {
      "source":186,
      "target":172,
      "directed":false,
      "length":0.00814616,
      "support":0.0,
      "removed":false,
      "sequences":[
        "ID_CEC-20-1202|ST_1|CODE_09005|SX_M|RISK_NA|AGE_39|SES_NA|SCO_NA|CD4_2|DRUG_NA|MET_NA|APP_NA|RES_1|REC_1|VEN_NA|CL_109|NAT_NA|2020-08-19",
        "ID_CEC-21-4047|ST_1|CODE_09002|SX_M|RISK_3|AGE_23|SES_1|SCO_2|CD4_1|DRUG_0|MET_NA|APP_0|RES_1|REC_0|VEN_0|CL_109|NAT_mex|2021-06-21"
      ],
      "attributes":[
        "BULK"
      ]
    },
    {
      "source":186,
      "target":173,
      "directed":false,
      "length":0.00708057,
      "support":0.0,
      "removed":false,
      "sequences":[
        "ID_CEC-20-1202|ST_1|CODE_09005|SX_M|RISK_NA|AGE_39|SES_NA|SCO_NA|CD4_2|DRUG_NA|MET_NA|APP_NA|RES_1|REC_1|VEN_NA|CL_109|NAT_NA|2020-08-19",
        "ID_CEC-21-4611|ST_2|CODE_15033|SX_M|RISK_3|AGE_25|SES_1|SCO_3|CD4_1|DRUG_1|MET_NA|APP_1|RES_1|REC_0|VEN_1|CL_109|NAT_mex|2021-08-18"
      ],
      "attributes":[
        "BULK"
      ]
    },
    {
      "source":186,
      "target":174,
      "directed":false,
      "length":0.00922462,
      "support":0.0,
      "removed":false,
      "sequences":[
        "ID_CEC-20-1202|ST_1|CODE_09005|SX_M|RISK_NA|AGE_39|SES_NA|SCO_NA|CD4_2|DRUG_NA|MET_NA|APP_NA|RES_1|REC_1|VEN_NA|CL_109|NAT_NA|2020-08-19",
        "ID_CEC-21-4687|ST_1|CODE_09006|SX_M|RISK_2|AGE_22|SES_2|SCO_2|CD4_1|DRUG_0|MET_NA|APP_1|RES_1|REC_0|VEN_NA|CL_109|NAT_mex|2021-08-26"
      ],
      "attributes":[
        "BULK"
      ]
    },
    {
      "source":186,
      "target":179,
      "directed":false,
      "length":0.0110203,
      "support":0.0,
      "removed":false,
      "sequences":[
        "ID_CEC-20-1202|ST_1|CODE_09005|SX_M|RISK_NA|AGE_39|SES_NA|SCO_NA|CD4_2|DRUG_NA|MET_NA|APP_NA|RES_1|REC_1|VEN_NA|CL_109|NAT_NA|2020-08-19",
        "ID_CEC-21-5302|ST_1|CODE_09007|SX_M|RISK_3|AGE_20|SES_2|SCO_2|CD4_2|DRUG_1|MET_NA|APP_1|RES_1|REC_0|VEN_0|CL_109|NAT_mex|2021-10-21"
      ],
      "attributes":[
        "BULK"
      ]
    },
    {
      "source":186,
      "target":175,
      "directed":false,
      "length":0.0052988,
      "support":0.0,
      "removed":false,
      "sequences":[
        "ID_CEC-20-1202|ST_1|CODE_09005|SX_M|RISK_NA|AGE_39|SES_NA|SCO_NA|CD4_2|DRUG_NA|MET_NA|APP_NA|RES_1|REC_1|VEN_NA|CL_109|NAT_NA|2020-08-19",
        "ID_CEC-22-6279|ST_2|CODE_15058|SX_M|RISK_3|AGE_27|SES_1|SCO_2|CD4_3|DRUG_1|MET_NA|APP_1|RES_1|REC_0|VEN_1|CL_109|NAT_mex|2022-01-28"
      ],
      "attributes":[
        "BULK"
      ]
    },
    {
      "source":186,
      "target":180,
      "directed":false,
      "length":0.00742766,
      "support":0.0,
      "removed":false,
      "sequences":[
        "ID_CEC-20-1202|ST_1|CODE_09005|SX_M|RISK_NA|AGE_39|SES_NA|SCO_NA|CD4_2|DRUG_NA|MET_NA|APP_NA|RES_1|REC_1|VEN_NA|CL_109|NAT_NA|2020-08-19",
        "ID_CEC-22-7824|ST_2|CODE_15058|SX_M|RISK_3|AGE_51|SES_2|SCO_2|CD4_2|DRUG_1|MET_NA|APP_1|RES_1|REC_0|VEN_0|CL_109|NAT_mex|2022-06-03"
      ],
      "attributes":[
        "BULK"
      ]
    },
    {
      "source":186,
      "target":181,
      "directed":false,
      "length":0.00850729,
      "support":0.0,
      "removed":false,
      "sequences":[
        "ID_CEC-20-1202|ST_1|CODE_09005|SX_M|RISK_NA|AGE_39|SES_NA|SCO_NA|CD4_2|DRUG_NA|MET_NA|APP_NA|RES_1|REC_1|VEN_NA|CL_109|NAT_NA|2020-08-19",
        "ID_CEC-22-8674|ST_1|CODE_09007|SX_M|RISK_3|AGE_25|SES_2|SCO_2|CD4_2|DRUG_1|MET_NA|APP_1|RES_1|REC_1|VEN_1|CL_109|NAT_mex|2022-08-18"
      ],
      "attributes":[
        "BULK"
      ]
    },
    {
      "source":186,
      "target":177,
      "directed":false,
      "length":0.00565879,
      "support":0.0,
      "removed":false,
      "sequences":[
        "ID_CEC-20-1202|ST_1|CODE_09005|SX_M|RISK_NA|AGE_39|SES_NA|SCO_NA|CD4_2|DRUG_NA|MET_NA|APP_NA|RES_1|REC_1|VEN_NA|CL_109|NAT_NA|2020-08-19",
        "ID_CEC-22-8739|ST_1|CODE_07106|SX_M|RISK_3|AGE_30|SES_2|SCO_3|CD4_2|DRUG_1|MET_NA|APP_0|RES_1|REC_0|VEN_0|CL_109|NAT_mex|2022-08-24"
      ],
      "attributes":[
        "BULK"
      ]
    },
    {
      "source":186,
      "target":182,
      "directed":false,
      "length":0.00886152,
      "support":0.0,
      "removed":false,
      "sequences":[
        "ID_CEC-20-1202|ST_1|CODE_09005|SX_M|RISK_NA|AGE_39|SES_NA|SCO_NA|CD4_2|DRUG_NA|MET_NA|APP_NA|RES_1|REC_1|VEN_NA|CL_109|NAT_NA|2020-08-19",
        "ID_CEC-22-8831|ST_1|CODE_09007|SX_M|RISK_3|AGE_20|SES_2|SCO_2|CD4_2|DRUG_1|MET_NA|APP_1|RES_1|REC_0|VEN_1|CL_109|NAT_mex|2022-09-01"
      ],
      "attributes":[
        "BULK"
      ]
    },
    {
      "source":186,
      "target":178,
      "directed":false,
      "length":0.0117314,
      "support":0.0,
      "removed":false,
      "sequences":[
        "ID_CEC-20-1202|ST_1|CODE_09005|SX_M|RISK_NA|AGE_39|SES_NA|SCO_NA|CD4_2|DRUG_NA|MET_NA|APP_NA|RES_1|REC_1|VEN_NA|CL_109|NAT_NA|2020-08-19",
        "ID_CEC-22-9756|ST_1|CODE_09007|SX_M|RISK_3|AGE_29|SES_1|SCO_2|CD4_2|DRUG_0|MET_NA|APP_1|RES_1|REC_0|VEN_1|CL_109|NAT_mex|2022-12-05"
      ],
      "attributes":[
        "BULK"
      ]
    },
    {
      "source":464,
      "target":463,
      "directed":false,
      "length":0.0138935,
      "support":0.0,
      "removed":false,
      "sequences":[
        "ID_CEC-20-1205|ST_1|CODE_07106|SX_F|RISK_1|AGE_31|SES_1|SCO_2|CD4_2|DRUG_1|MET_NA|APP_NA|RES_1|REC_0|VEN_NA|CL_48|NAT_mex|2020-08-19",
        "ID_CEC-20-2166|ST_2|CODE_15070|SX_M|RISK_3|AGE_47|SES_1|SCO_2|CD4_1|DRUG_0|MET_NA|APP_0|RES_1|REC_0|VEN_1|CL_48|NAT_mex|2020-12-03"
      ],
      "attributes":[
        "BULK"
      ]
    },
    {
      "source":464,
      "target":460,
      "directed":false,
      "length":0.0124438,
      "support":0.0,
      "removed":false,
      "sequences":[
        "ID_CEC-20-1205|ST_1|CODE_07106|SX_F|RISK_1|AGE_31|SES_1|SCO_2|CD4_2|DRUG_1|MET_NA|APP_NA|RES_1|REC_0|VEN_NA|CL_48|NAT_mex|2020-08-19",
        "ID_CEC-22-8170|ST_1|CODE_09015|SX_FT|RISK_4|AGE_24|SES_2|SCO_2|CD4_1|DRUG_1|MET_NA|APP_1|RES_1|REC_0|VEN_1|CL_48|NAT_mex|2022-07-04"
      ],
      "attributes":[
        "BULK"
      ]
    },
    {
      "source":642,
      "target":643,
      "directed":false,
      "length":0.0102937,
      "support":0.0,
      "removed":false,
      "sequences":[
        "ID_CEC-20-1206|ST_1|CODE_09006|SX_M|RISK_3|AGE_26|SES_2|SCO_2|CD4_2|DRUG_1|MET_NA|APP_1|RES_5|REC_0|VEN_1|CL_49|NAT_mex|2020-08-19",
        "ID_CEC-21-3979|ST_1|CODE_09005|SX_M|RISK_3|AGE_26|SES_1|SCO_2|CD4_2|DRUG_1|MET_NA|APP_1|RES_1|REC_0|VEN_0|CL_49|NAT_mex|2021-06-14"
      ],
      "attributes":[
        "BULK"
      ]
    },
    {
      "source":642,
      "target":644,
      "directed":false,
      "length":0.0110145,
      "support":0.0,
      "removed":false,
      "sequences":[
        "ID_CEC-20-1206|ST_1|CODE_09006|SX_M|RISK_3|AGE_26|SES_2|SCO_2|CD4_2|DRUG_1|MET_NA|APP_1|RES_5|REC_0|VEN_1|CL_49|NAT_mex|2020-08-19",
        "ID_CEC-21-4835|ST_1|CODE_09013|SX_M|RISK_3|AGE_26|SES_2|SCO_3|CD4_3|DRUG_1|MET_NA|APP_1|RES_1|REC_0|VEN_1|CL_49|NAT_mex|2021-09-13"
      ],
      "attributes":[
        "BULK"
      ]
    },
    {
      "source":642,
      "target":646,
      "directed":false,
      "length":0.0110068,
      "support":0.0,
      "removed":false,
      "sequences":[
        "ID_CEC-20-1206|ST_1|CODE_09006|SX_M|RISK_3|AGE_26|SES_2|SCO_2|CD4_2|DRUG_1|MET_NA|APP_1|RES_5|REC_0|VEN_1|CL_49|NAT_mex|2020-08-19",
        "ID_CEC-22-6945|ST_1|CODE_09014|SX_M|RISK_3|AGE_25|SES_2|SCO_2|CD4_2|DRUG_1|MET_NA|APP_1|RES_1|REC_0|VEN_0|CL_49|NAT_mex|2022-03-25"
      ],
      "attributes":[
        "BULK"
      ]
    },
    {
      "source":642,
      "target":647,
      "directed":false,
      "length":0.0128016,
      "support":0.0,
      "removed":false,
      "sequences":[
        "ID_CEC-20-1206|ST_1|CODE_09006|SX_M|RISK_3|AGE_26|SES_2|SCO_2|CD4_2|DRUG_1|MET_NA|APP_1|RES_5|REC_0|VEN_1|CL_49|NAT_mex|2020-08-19",
        "ID_CEC-22-9529|ST_1|CODE_09007|SX_M|RISK_3|AGE_37|SES_2|SCO_3|CD4_2|DRUG_1|MET_NA|APP_1|RES_1|REC_0|VEN_1|CL_49|NAT_mex|2022-11-08"
      ],
      "attributes":[
        "BULK"
      ]
    },
    {
      "source":642,
      "target":648,
      "directed":false,
      "length":0.0106481,
      "support":0.0,
      "removed":false,
      "sequences":[
        "ID_CEC-20-1206|ST_1|CODE_09006|SX_M|RISK_3|AGE_26|SES_2|SCO_2|CD4_2|DRUG_1|MET_NA|APP_1|RES_5|REC_0|VEN_1|CL_49|NAT_mex|2020-08-19",
        "ID_CEC-22-9713|ST_1|CODE_09006|SX_M|RISK_3|AGE_43|SES_1|SCO_2|CD4_1|DRUG_1|MET_1|APP_1|RES_1|REC_0|VEN_0|CL_49|NAT_mex|2022-11-30"
      ],
      "attributes":[
        "BULK"
      ]
    },
    {
      "source":642,
      "target":649,
      "directed":false,
      "length":0.0102913,
      "support":0.0,
      "removed":false,
      "sequences":[
        "ID_CEC-20-1206|ST_1|CODE_09006|SX_M|RISK_3|AGE_26|SES_2|SCO_2|CD4_2|DRUG_1|MET_NA|APP_1|RES_5|REC_0|VEN_1|CL_49|NAT_mex|2020-08-19",
        "ID_CEC-22-9869|ST_1|CODE_09008|SX_M|RISK_3|AGE_33|SES_2|SCO_3|CD4_2|DRUG_1|MET_NA|APP_0|RES_1|REC_0|VEN_0|CL_49|NAT_mex|2022-12-14"
      ],
      "attributes":[
        "BULK"
      ]
    },
    {
      "source":2608,
      "target":2609,
      "directed":false,
      "length":0.0130097,
      "support":0.0,
      "removed":false,
      "sequences":[
        "ID_CEC-20-1208|ST_2|CODE_15033|SX_M|RISK_3|AGE_29|SES_2|SCO_3|CD4_3|DRUG_1|MET_NA|APP_0|RES_1|REC_0|VEN_1|CL_96|NAT_mex|2020-08-19",
        "ID_CEC-20-1209|ST_2|CODE_15033|SX_M|RISK_3|AGE_32|SES_2|SCO_2|CD4_2|DRUG_1|MET_NA|APP_0|RES_1|REC_0|VEN_1|CL_96|NAT_mex|2020-08-19"
      ],
      "attributes":[
        "BULK"
      ]
    },
    {
      "source":2005,
      "target":2006,
      "directed":false,
      "length":0.0117152,
      "support":0.0,
      "removed":false,
      "sequences":[
        "ID_CEC-20-1211|ST_1|CODE_09007|SX_M|RISK_3|AGE_26|SES_1|SCO_2|CD4_2|DRUG_0|MET_NA|APP_1|RES_1|REC_0|VEN_1|CL_326|NAT_mex|2020-08-20",
        "ID_CEC-22-6409|ST_1|CODE_09016|SX_M|RISK_3|AGE_24|SES_1|SCO_3|CD4_3|DRUG_1|MET_NA|APP_1|RES_1|REC_0|VEN_0|CL_326|NAT_mex|2022-02-09"
      ],
      "attributes":[
        "BULK"
      ]
    },
    {
      "source":2005,
      "target":2007,
      "directed":false,
      "length":0.0092168,
      "support":0.0,
      "removed":false,
      "sequences":[
        "ID_CEC-20-1211|ST_1|CODE_09007|SX_M|RISK_3|AGE_26|SES_1|SCO_2|CD4_2|DRUG_0|MET_NA|APP_1|RES_1|REC_0|VEN_1|CL_326|NAT_mex|2020-08-20",
        "ID_CEC-22-7374|ST_1|CODE_09007|SX_M|RISK_3|AGE_27|SES_2|SCO_2|CD4_2|DRUG_1|MET_NA|APP_1|RES_1|REC_0|VEN_0|CL_326|NAT_mex|2022-05-04"
      ],
      "attributes":[
        "BULK"
      ]
    },
    {
      "source":1543,
      "target":1542,
      "directed":false,
      "length":0.0060108,
      "support":0.0,
      "removed":false,
      "sequences":[
        "ID_CEC-20-1215|ST_1|CODE_09014|SX_M|RISK_3|AGE_24|SES_2|SCO_3|CD4_1|DRUG_0|MET_NA|APP_1|RES_1|REC_0|VEN_0|CL_103|NAT_mex|2020-08-20",
        "ID_CEC-20-1725|ST_1|CODE_09002|SX_M|RISK_3|AGE_33|SES_2|SCO_3|CD4_1|DRUG_0|MET_NA|APP_0|RES_1|REC_0|VEN_0|CL_103|NAT_mex|2020-10-14"
      ],
      "attributes":[
        "BULK"
      ]
    },
    {
      "source":1543,
      "target":1540,
      "directed":false,
      "length":0.00494957,
      "support":0.0,
      "removed":false,
      "sequences":[
        "ID_CEC-20-1215|ST_1|CODE_09014|SX_M|RISK_3|AGE_24|SES_2|SCO_3|CD4_1|DRUG_0|MET_NA|APP_1|RES_1|REC_0|VEN_0|CL_103|NAT_mex|2020-08-20",
        "ID_CEC-21-3141|ST_1|CODE_09015|SX_M|RISK_3|AGE_27|SES_1|SCO_3|CD4_1|DRUG_0|MET_NA|APP_0|RES_1|REC_0|VEN_0|CL_103|NAT_mex|2021-03-30"
      ],
      "attributes":[
        "BULK"
      ]
    },
    {
      "source":1543,
      "target":1541,
      "directed":false,
      "length":0.00672504,
      "support":0.0,
      "removed":false,
      "sequences":[
        "ID_CEC-20-1215|ST_1|CODE_09014|SX_M|RISK_3|AGE_24|SES_2|SCO_3|CD4_1|DRUG_0|MET_NA|APP_1|RES_1|REC_0|VEN_0|CL_103|NAT_mex|2020-08-20",
        "ID_CEC-22-7246|ST_1|CODE_09015|SX_M|RISK_3|AGE_30|SES_1|SCO_3|CD4_2|DRUG_1|MET_NA|APP_0|RES_1|REC_1|VEN_0|CL_103|NAT_NA|2022-04-25"
      ],
      "attributes":[
        "BULK"
      ]
    },
    {
      "source":501,
      "target":502,
      "directed":false,
      "length":0.00494606,
      "support":0.0,
      "removed":false,
      "sequences":[
        "ID_CEC-20-1216|ST_1|CODE_09007|SX_M|RISK_3|AGE_25|SES_2|SCO_1|CD4_1|DRUG_0|MET_NA|APP_0|RES_1|REC_0|VEN_0|CL_25|NAT_mex|2020-08-20",
        "ID_CEC-20-1217|ST_1|CODE_09007|SX_M|RISK_3|AGE_34|SES_1|SCO_1|CD4_1|DRUG_1|MET_NA|APP_0|RES_1|REC_0|VEN_0|CL_25|NAT_mex|2020-08-20"
      ],
      "attributes":[
        "BULK"
      ]
    },
    {
      "source":270,
      "target":257,
      "directed":false,
      "length":0.0138941,
      "support":0.0,
      "removed":false,
      "sequences":[
        "ID_CEC-20-1236|ST_1|CODE_09007|SX_M|RISK_3|AGE_22|SES_2|SCO_2|CD4_1|DRUG_1|MET_NA|APP_NA|RES_3|REC_0|VEN_0|CL_172|NAT_mex|2020-08-21",
        "ID_CEC-21-3178|ST_1|CODE_07106|SX_M|RISK_3|AGE_19|SES_1|SCO_2|CD4_1|DRUG_NA|MET_NA|APP_NA|RES_1|REC_0|VEN_NA|CL_172|NAT_mex|2021-04-06"
      ],
      "attributes":[
        "BULK"
      ]
    },
    {
      "source":270,
      "target":260,
      "directed":false,
      "length":0.0138664,
      "support":0.0,
      "removed":false,
      "sequences":[
        "ID_CEC-20-1236|ST_1|CODE_09007|SX_M|RISK_3|AGE_22|SES_2|SCO_2|CD4_1|DRUG_1|MET_NA|APP_NA|RES_3|REC_0|VEN_0|CL_172|NAT_mex|2020-08-21",
        "ID_CEC-22-6712|ST_1|CODE_09015|SX_M|RISK_3|AGE_26|SES_2|SCO_3|CD4_1|DRUG_1|MET_NA|APP_1|RES_3|REC_0|VEN_0|CL_172|NAT_NA|2022-03-07"
      ],
      "attributes":[
        "BULK"
      ]
    },
    {
      "source":1544,
      "target":1547,
      "directed":false,
      "length":0.00494514,
      "support":0.0,
      "removed":false,
      "sequences":[
        "ID_CEC-20-1242|ST_1|CODE_09003|SX_M|RISK_3|AGE_33|SES_1|SCO_2|CD4_2|DRUG_1|MET_NA|APP_0|RES_1|REC_0|VEN_0|CL_827|NAT_mex|2020-08-24",
        "ID_CEC-21-4312|ST_1|CODE_09003|SX_M|RISK_3|AGE_24|SES_1|SCO_2|CD4_2|DRUG_0|MET_NA|APP_0|RES_1|REC_0|VEN_0|CL_827|NAT_mex|2021-07-14"
      ],
      "attributes":[
        "BULK"
      ]
    },
    {
      "source":1544,
      "target":1546,
      "directed":false,
      "length":0.0106488,
      "support":0.0,
      "removed":false,
      "sequences":[
        "ID_CEC-20-1242|ST_1|CODE_09003|SX_M|RISK_3|AGE_33|SES_1|SCO_2|CD4_2|DRUG_1|MET_NA|APP_0|RES_1|REC_0|VEN_0|CL_827|NAT_mex|2020-08-24",
        "ID_CEC-22-9860|ST_1|CODE_09008|SX_M|RISK_2|AGE_31|SES_1|SCO_3|CD4_2|DRUG_0|MET_NA|APP_0|RES_1|REC_0|VEN_0|CL_827|NAT_mex|2022-12-13"
      ],
      "attributes":[
        "BULK"
      ]
    },
    {
      "source":807,
      "target":808,
      "directed":false,
      "length":0.00994541,
      "support":0.0,
      "removed":false,
      "sequences":[
        "ID_CEC-20-1243|ST_1|CODE_09007|SX_M|RISK_3|AGE_24|SES_1|SCO_3|CD4_2|DRUG_0|MET_NA|APP_0|RES_1|REC_0|VEN_NA|CL_189|NAT_mex|2020-08-21",
        "ID_CEC-20-2088|ST_1|CODE_09010|SX_M|RISK_3|AGE_19|SES_2|SCO_2|CD4_1|DRUG_0|MET_NA|APP_1|RES_1|REC_0|VEN_1|CL_189|NAT_mex|2020-11-23"
      ],
      "attributes":[
        "BULK"
      ]
    },
    {
      "source":807,
      "target":809,
      "directed":false,
      "length":0.0102976,
      "support":0.0,
      "removed":false,
      "sequences":[
        "ID_CEC-20-1243|ST_1|CODE_09007|SX_M|RISK_3|AGE_24|SES_1|SCO_3|CD4_2|DRUG_0|MET_NA|APP_0|RES_1|REC_0|VEN_NA|CL_189|NAT_mex|2020-08-21",
        "ID_CEC-22-5950|ST_1|CODE_09010|SX_M|RISK_3|AGE_25|SES_1|SCO_2|CD4_1|DRUG_0|MET_NA|APP_1|RES_1|REC_0|VEN_0|CL_189|NAT_mex|2022-01-03"
      ],
      "attributes":[
        "BULK"
      ]
    },
    {
      "source":807,
      "target":810,
      "directed":false,
      "length":0.00815795,
      "support":0.0,
      "removed":false,
      "sequences":[
        "ID_CEC-20-1243|ST_1|CODE_09007|SX_M|RISK_3|AGE_24|SES_1|SCO_3|CD4_2|DRUG_0|MET_NA|APP_0|RES_1|REC_0|VEN_NA|CL_189|NAT_mex|2020-08-21",
        "ID_CEC-22-9149|ST_1|CODE_09007|SX_M|RISK_3|AGE_25|SES_2|SCO_3|CD4_1|DRUG_1|MET_NA|APP_1|RES_1|REC_0|VEN_0|CL_189|NAT_mex|2022-09-28"
      ],
      "attributes":[
        "BULK"
      ]
    },
    {
      "source":807,
      "target":811,
      "directed":false,
      "length":0.0124529,
      "support":0.0,
      "removed":false,
      "sequences":[
        "ID_CEC-20-1243|ST_1|CODE_09007|SX_M|RISK_3|AGE_24|SES_1|SCO_3|CD4_2|DRUG_0|MET_NA|APP_0|RES_1|REC_0|VEN_NA|CL_189|NAT_mex|2020-08-21",
        "ID_CEC-22-9646|ST_1|CODE_09010|SX_M|RISK_3|AGE_23|SES_1|SCO_2|CD4_3|DRUG_1|MET_NA|APP_1|RES_1|REC_0|VEN_0|CL_189|NAT_mex|2022-11-23"
      ],
      "attributes":[
        "BULK"
      ]
    },
    {
      "source":2610,
      "target":2611,
      "directed":false,
      "length":0.0102952,
      "support":0.0,
      "removed":false,
      "sequences":[
        "ID_CEC-20-1245|ST_1|CODE_09015|SX_M|RISK_3|AGE_27|SES_2|SCO_2|CD4_1|DRUG_1|MET_NA|APP_1|RES_1|REC_0|VEN_NA|CL_828|NAT_mex|2020-08-24",
        "ID_CEC-21-2444|ST_1|CODE_09007|SX_M|RISK_3|AGE_29|SES_2|SCO_3|CD4_1|DRUG_0|MET_NA|APP_1|RES_1|REC_0|VEN_0|CL_828|NAT_mex|2021-01-20"
      ],
      "attributes":[
        "BULK"
      ]
    },
    {
      "source":2612,
      "target":2613,
      "directed":false,
      "length":0.00352621,
      "support":0.0,
      "removed":false,
      "sequences":[
        "ID_CEC-20-1251|ST_1|CODE_09012|SX_M|RISK_3|AGE_25|SES_2|SCO_3|CD4_2|DRUG_1|MET_NA|APP_0|RES_1|REC_0|VEN_0|CL_158|NAT_mex|2020-08-24",
        "ID_CEC-20-1252|ST_1|CODE_09012|SX_M|RISK_3|AGE_27|SES_2|SCO_2|CD4_1|DRUG_0|MET_NA|APP_0|RES_1|REC_0|VEN_0|CL_158|NAT_mex|2020-08-24"
      ],
      "attributes":[
        "BULK"
      ]
    },
    {
      "source":1548,
      "target":1549,
      "directed":false,
      "length":0.00352916,
      "support":0.0,
      "removed":false,
      "sequences":[
        "ID_CEC-20-1257|ST_1|CODE_09007|SX_M|RISK_3|AGE_27|SES_2|SCO_2|CD4_2|DRUG_1|MET_NA|APP_1|RES_1|REC_1|VEN_1|CL_240|NAT_mex|2020-08-25",
        "ID_CEC-20-2018|ST_1|CODE_09007|SX_M|RISK_3|AGE_29|SES_1|SCO_NA|CD4_2|DRUG_1|MET_NA|APP_1|RES_1|REC_0|VEN_NA|CL_240|NAT_mex|2020-11-13"
      ],
      "attributes":[
        "BULK"
      ]
    },
    {
      "source":1548,
      "target":1550,
      "directed":false,
      "length":0.00211344,
      "support":0.0,
      "removed":false,
      "sequences":[
        "ID_CEC-20-1257|ST_1|CODE_09007|SX_M|RISK_3|AGE_27|SES_2|SCO_2|CD4_2|DRUG_1|MET_NA|APP_1|RES_1|REC_1|VEN_1|CL_240|NAT_mex|2020-08-25",
        "ID_CEC-21-5419|ST_1|CODE_09011|SX_M|RISK_3|AGE_24|SES_2|SCO_2|CD4_2|DRUG_0|MET_NA|APP_1|RES_1|REC_0|VEN_0|CL_240|NAT_mex|2021-11-01"
      ],
      "attributes":[
        "BULK"
      ]
    },
    {
      "source":1494,
      "target":1492,
      "directed":false,
      "length":0.0113633,
      "support":0.0,
      "removed":false,
      "sequences":[
        "ID_CEC-20-1264|ST_1|CODE_09015|SX_M|RISK_3|AGE_29|SES_2|SCO_3|CD4_1|DRUG_1|MET_1|APP_1|RES_1|REC_0|VEN_1|CL_20|NAT_mex|2020-08-25",
        "ID_CEC-20-1823|ST_1|CODE_09015|SX_M|RISK_3|AGE_32|SES_2|SCO_3|CD4_1|DRUG_1|MET_1|APP_1|RES_1|REC_0|VEN_0|CL_20|NAT_mex|2020-10-23"
      ],
      "attributes":[
        "BULK"
      ]
    },
    {
      "source":1494,
      "target":1493,
      "directed":false,
      "length":0.00779177,
      "support":0.0,
      "removed":false,
      "sequences":[
        "ID_CEC-20-1264|ST_1|CODE_09015|SX_M|RISK_3|AGE_29|SES_2|SCO_3|CD4_1|DRUG_1|MET_1|APP_1|RES_1|REC_0|VEN_1|CL_20|NAT_mex|2020-08-25",
        "ID_CEC-21-2676|ST_1|CODE_09016|SX_M|RISK_3|AGE_31|SES_2|SCO_3|CD4_2|DRUG_1|MET_NA|APP_1|RES_1|REC_0|VEN_0|CL_20|NAT_mex|2021-02-16"
      ],
      "attributes":[
        "BULK"
      ]
    },
    {
      "source":2614,
      "target":2615,
      "directed":false,
      "length":0.0129948,
      "support":0.0,
      "removed":false,
      "sequences":[
        "ID_CEC-20-1265|ST_1|CODE_09006|SX_M|RISK_3|AGE_28|SES_1|SCO_3|CD4_1|DRUG_0|MET_NA|APP_0|RES_2|REC_0|VEN_0|CL_301|NAT_mex|2020-08-25",
        "ID_CEC-20-1266|ST_1|CODE_09007|SX_M|RISK_3|AGE_26|SES_1|SCO_3|CD4_2|DRUG_1|MET_NA|APP_0|RES_1|REC_0|VEN_0|CL_301|NAT_mex|2020-08-25"
      ],
      "attributes":[
        "BULK"
      ]
    },
    {
      "source":50,
      "target":51,
      "directed":false,
      "length":0.0102965,
      "support":0.0,
      "removed":false,
      "sequences":[
        "ID_CEC-20-1268|ST_2|CODE_15057|SX_M|RISK_3|AGE_25|SES_2|SCO_3|CD4_1|DRUG_0|MET_NA|APP_1|RES_1|REC_0|VEN_0|CL_10|NAT_mex|2020-08-25",
        "ID_CEC-20-1318|ST_1|CODE_09003|SX_M|RISK_3|AGE_22|SES_2|SCO_2|CD4_1|DRUG_0|MET_NA|APP_1|RES_1|REC_0|VEN_0|CL_10|NAT_mex|2020-09-01"
      ],
      "attributes":[
        "BULK"
      ]
    },
    {
      "source":50,
      "target":52,
      "directed":false,
      "length":0.0120863,
      "support":0.0,
      "removed":false,
      "sequences":[
        "ID_CEC-20-1268|ST_2|CODE_15057|SX_M|RISK_3|AGE_25|SES_2|SCO_3|CD4_1|DRUG_0|MET_NA|APP_1|RES_1|REC_0|VEN_0|CL_10|NAT_mex|2020-08-25",
        "ID_CEC-20-1388|ST_1|CODE_09003|SX_M|RISK_3|AGE_32|SES_2|SCO_2|CD4_1|DRUG_0|MET_NA|APP_0|RES_1|REC_0|VEN_0|CL_10|NAT_mex|2020-09-08"
      ],
      "attributes":[
        "BULK"
      ]
    },
    {
      "source":50,
      "target":36,
      "directed":false,
      "length":0.013915,
      "support":0.0,
      "removed":false,
      "sequences":[
        "ID_CEC-20-1268|ST_2|CODE_15057|SX_M|RISK_3|AGE_25|SES_2|SCO_3|CD4_1|DRUG_0|MET_NA|APP_1|RES_1|REC_0|VEN_0|CL_10|NAT_mex|2020-08-25",
        "ID_CEC-21-2667|ST_1|CODE_09005|SX_M|RISK_3|AGE_27|SES_2|SCO_3|CD4_1|DRUG_NA|MET_NA|APP_1|RES_1|REC_0|VEN_1|CL_10|NAT_mex|2021-02-15"
      ],
      "attributes":[
        "BULK"
      ]
    },
    {
      "source":2616,
      "target":2617,
      "directed":false,
      "length":0.00708556,
      "support":0.0,
      "removed":false,
      "sequences":[
        "ID_CEC-20-1273|ST_1|CODE_09016|SX_M|RISK_3|AGE_28|SES_2|SCO_3|CD4_2|DRUG_1|MET_NA|APP_0|RES_1|REC_1|VEN_0|CL_829|NAT_mex|2020-08-27",
        "ID_CEC-22-8399|ST_1|CODE_09002|SX_M|RISK_3|AGE_28|SES_2|SCO_2|CD4_2|DRUG_1|MET_1|APP_1|RES_1|REC_0|VEN_1|CL_829|NAT_mex|2022-07-21"
      ],
      "attributes":[
        "BULK"
      ]
    },
    {
      "source":1102,
      "target":1103,
      "directed":false,
      "length":0.0110089,
      "support":0.0,
      "removed":false,
      "sequences":[
        "ID_CEC-20-1274|ST_2|CODE_15075|SX_M|RISK_3|AGE_26|SES_2|SCO_3|CD4_1|DRUG_0|MET_NA|APP_0|RES_1|REC_0|VEN_0|CL_NA|NAT_mex|2020-08-27",
        "ID_CEC-21-2756|ST_1|CODE_09010|SX_M|RISK_3|AGE_29|SES_2|SCO_3|CD4_1|DRUG_1|MET_NA|APP_1|RES_1|REC_0|VEN_1|CL_241|NAT_mex|2021-02-24"
      ],
      "attributes":[
        "BULK"
      ]
    },
    {
      "source":917,
      "target":911,
      "directed":false,
      "length":0.0139289,
      "support":0.0,
      "removed":false,
      "sequences":[
        "ID_CEC-20-1276|ST_1|CODE_09005|SX_M|RISK_3|AGE_19|SES_2|SCO_2|CD4_2|DRUG_1|MET_NA|APP_1|RES_1|REC_1|VEN_0|CL_253|NAT_mex|2020-08-27",
        "ID_CEC-21-3901|ST_1|CODE_09003|SX_M|RISK_3|AGE_26|SES_2|SCO_3|CD4_1|DRUG_0|MET_NA|APP_1|RES_1|REC_0|VEN_0|CL_253|NAT_mex|2021-06-08"
      ],
      "attributes":[
        "BULK"
      ]
    },
    {
      "source":917,
      "target":913,
      "directed":false,
      "length":0.0024701,
      "support":0.0,
      "removed":false,
      "sequences":[
        "ID_CEC-20-1276|ST_1|CODE_09005|SX_M|RISK_3|AGE_19|SES_2|SCO_2|CD4_2|DRUG_1|MET_NA|APP_1|RES_1|REC_1|VEN_0|CL_253|NAT_mex|2020-08-27",
        "ID_CEC-21-5072|ST_1|CODE_09005|SX_M|RISK_3|AGE_25|SES_1|SCO_2|CD4_2|DRUG_0|MET_NA|APP_1|RES_1|REC_0|VEN_0|CL_253|NAT_mex|2021-10-01"
      ],
      "attributes":[
        "BULK"
      ]
    },
    {
      "source":917,
      "target":914,
      "directed":false,
      "length":0.0106801,
      "support":0.0,
      "removed":false,
      "sequences":[
        "ID_CEC-20-1276|ST_1|CODE_09005|SX_M|RISK_3|AGE_19|SES_2|SCO_2|CD4_2|DRUG_1|MET_NA|APP_1|RES_1|REC_1|VEN_0|CL_253|NAT_mex|2020-08-27",
        "ID_CEC-22-9256|ST_1|CODE_09003|SX_M|RISK_3|AGE_21|SES_2|SCO_2|CD4_2|DRUG_1|MET_1|APP_1|RES_1|REC_0|VEN_1|CL_253|NAT_mex|2022-10-10"
      ],
      "attributes":[
        "BULK"
      ]
    },
    {
      "source":205,
      "target":206,
      "directed":false,
      "length":0.00780199,
      "support":0.0,
      "removed":false,
      "sequences":[
        "ID_CEC-20-1277|ST_2|CODE_15013|SX_M|RISK_3|AGE_19|SES_1|SCO_2|CD4_2|DRUG_1|MET_1|APP_1|RES_1|REC_1|VEN_1|CL_194|NAT_mex|2020-08-27",
        "ID_CEC-20-1376|ST_1|CODE_09002|SX_M|RISK_3|AGE_30|SES_1|SCO_3|CD4_2|DRUG_0|MET_NA|APP_1|RES_1|REC_1|VEN_0|CL_194|NAT_mex|2020-09-07"
      ],
      "attributes":[
        "BULK"
      ]
    },
    {
      "source":205,
      "target":192,
      "directed":false,
      "length":0.00282509,
      "support":0.0,
      "removed":false,
      "sequences":[
        "ID_CEC-20-1277|ST_2|CODE_15013|SX_M|RISK_3|AGE_19|SES_1|SCO_2|CD4_2|DRUG_1|MET_1|APP_1|RES_1|REC_1|VEN_1|CL_194|NAT_mex|2020-08-27",
        "ID_CEC-21-4787|ST_1|CODE_09002|SX_M|RISK_3|AGE_23|SES_1|SCO_2|CD4_2|DRUG_0|MET_NA|APP_0|RES_1|REC_0|VEN_0|CL_194|NAT_mex|2021-09-08"
      ],
      "attributes":[
        "BULK"
      ]
    },
    {
      "source":205,
      "target":193,
      "directed":false,
      "length":0.0135609,
      "support":0.0,
      "removed":false,
      "sequences":[
        "ID_CEC-20-1277|ST_2|CODE_15013|SX_M|RISK_3|AGE_19|SES_1|SCO_2|CD4_2|DRUG_1|MET_1|APP_1|RES_1|REC_1|VEN_1|CL_194|NAT_mex|2020-08-27",
        "ID_CEC-21-5727|ST_2|CODE_15013|SX_M|RISK_3|AGE_21|SES_1|SCO_2|CD4_2|DRUG_1|MET_NA|APP_1|RES_1|REC_0|VEN_1|CL_194|NAT_mex|2021-11-29"
      ],
      "attributes":[
        "BULK"
      ]
    },
    {
      "source":205,
      "target":194,
      "directed":false,
      "length":0.0128293,
      "support":0.0,
      "removed":false,
      "sequences":[
        "ID_CEC-20-1277|ST_2|CODE_15013|SX_M|RISK_3|AGE_19|SES_1|SCO_2|CD4_2|DRUG_1|MET_1|APP_1|RES_1|REC_1|VEN_1|CL_194|NAT_mex|2020-08-27",
        "ID_CEC-22-6051|ST_2|CODE_15081|SX_M|RISK_3|AGE_25|SES_2|SCO_2|CD4_1|DRUG_0|MET_NA|APP_1|RES_1|REC_0|VEN_1|CL_194|NAT_mex|2022-01-10"
      ],
      "attributes":[
        "BULK"
      ]
    },
    {
      "source":205,
      "target":199,
      "directed":false,
      "length":0.0074519,
      "support":0.0,
      "removed":false,
      "sequences":[
        "ID_CEC-20-1277|ST_2|CODE_15013|SX_M|RISK_3|AGE_19|SES_1|SCO_2|CD4_2|DRUG_1|MET_1|APP_1|RES_1|REC_1|VEN_1|CL_194|NAT_mex|2020-08-27",
        "ID_CEC-22-6941|ST_1|CODE_09005|SX_M|RISK_3|AGE_28|SES_2|SCO_3|CD4_2|DRUG_0|MET_NA|APP_1|RES_1|REC_0|VEN_0|CL_194|NAT_mex|2022-03-25"
      ],
      "attributes":[
        "BULK"
      ]
    },
    {
      "source":2618,
      "target":2619,
      "directed":false,
      "length":0.00281886,
      "support":0.0,
      "removed":false,
      "sequences":[
        "ID_CEC-20-1278|ST_1|CODE_07106|SX_M|RISK_3|AGE_37|SES_2|SCO_3|CD4_1|DRUG_1|MET_NA|APP_1|RES_2|REC_0|VEN_0|CL_830|NAT_mex|2020-08-27",
        "ID_CEC-21-4126|ST_1|CODE_09008|SX_M|RISK_3|AGE_48|SES_1|SCO_1|CD4_2|DRUG_0|MET_NA|APP_0|RES_2|REC_0|VEN_1|CL_830|NAT_mex|2021-06-28"
      ],
      "attributes":[
        "BULK"
      ]
    },
    {
      "source":2620,
      "target":2621,
      "directed":false,
      "length":0.00176373,
      "support":0.0,
      "removed":false,
      "sequences":[
        "ID_CEC-20-1284|ST_2|CODE_15091|SX_M|RISK_3|AGE_26|SES_1|SCO_2|CD4_1|DRUG_0|MET_NA|APP_0|RES_1|REC_0|VEN_0|CL_387|NAT_mex|2020-08-26",
        "ID_CEC-20-1285|ST_2|CODE_15091|SX_M|RISK_3|AGE_27|SES_1|SCO_2|CD4_2|DRUG_0|MET_NA|APP_0|RES_1|REC_0|VEN_0|CL_387|NAT_mex|2020-08-26"
      ],
      "attributes":[
        "BULK"
      ]
    },
    {
      "source":1552,
      "target":1553,
      "directed":false,
      "length":0.0120589,
      "support":0.0,
      "removed":false,
      "sequences":[
        "ID_CEC-20-1291|ST_1|CODE_09013|SX_M|RISK_3|AGE_25|SES_2|SCO_3|CD4_1|DRUG_0|MET_NA|APP_0|RES_1|REC_0|VEN_0|CL_273|NAT_mex|2020-08-28",
        "ID_CEC-20-1470|ST_1|CODE_09012|SX_M|RISK_3|AGE_35|SES_1|SCO_2|CD4_2|DRUG_NA|MET_NA|APP_0|RES_1|REC_0|VEN_0|CL_273|NAT_mex|2020-09-18"
      ],
      "attributes":[
        "BULK"
      ]
    },
    {
      "source":1552,
      "target":1554,
      "directed":false,
      "length":0.00672924,
      "support":0.0,
      "removed":false,
      "sequences":[
        "ID_CEC-20-1291|ST_1|CODE_09013|SX_M|RISK_3|AGE_25|SES_2|SCO_3|CD4_1|DRUG_0|MET_NA|APP_0|RES_1|REC_0|VEN_0|CL_273|NAT_mex|2020-08-28",
        "ID_CEC-21-2552|ST_1|CODE_09012|SX_M|RISK_3|AGE_30|SES_1|SCO_3|CD4_1|DRUG_1|MET_NA|APP_1|RES_1|REC_0|VEN_0|CL_273|NAT_mex|2021-02-04"
      ],
      "attributes":[
        "BULK"
      ]
    },
    {
      "source":1552,
      "target":1555,
      "directed":false,
      "length":0.006732,
      "support":0.0,
      "removed":false,
      "sequences":[
        "ID_CEC-20-1291|ST_1|CODE_09013|SX_M|RISK_3|AGE_25|SES_2|SCO_3|CD4_1|DRUG_0|MET_NA|APP_0|RES_1|REC_0|VEN_0|CL_273|NAT_mex|2020-08-28",
        "ID_CEC-21-4924|ST_1|CODE_09005|SX_F|RISK_4|AGE_28|SES_2|SCO_3|CD4_1|DRUG_1|MET_NA|APP_1|RES_1|REC_0|VEN_1|CL_273|NAT_mex|2021-09-22"
      ],
      "attributes":[
        "BULK"
      ]
    },
    {
      "source":1183,
      "target":1184,
      "directed":false,
      "length":0.0,
      "support":0.0,
      "removed":false,
      "sequences":[
        "ID_CEC-20-1294|ST_1|CODE_09014|SX_M|RISK_3|AGE_30|SES_1|SCO_3|CD4_2|DRUG_0|MET_NA|APP_1|RES_2|REC_1|VEN_1|CL_380|NAT_col|2020-08-28",
        "ID_CEC-20-2064|ST_1|CODE_09006|SX_M|RISK_3|AGE_22|SES_1|SCO_3|CD4_2|DRUG_1|MET_NA|APP_1|RES_2|REC_0|VEN_1|CL_380|NAT_mex|2020-11-20"
      ],
      "attributes":[
        "BULK"
      ]
    },
    {
      "source":1183,
      "target":1180,
      "directed":false,
      "length":0.0117363,
      "support":0.0,
      "removed":false,
      "sequences":[
        "ID_CEC-20-1294|ST_1|CODE_09014|SX_M|RISK_3|AGE_30|SES_1|SCO_3|CD4_2|DRUG_0|MET_NA|APP_1|RES_2|REC_1|VEN_1|CL_380|NAT_col|2020-08-28",
        "ID_CEC-21-3714|ST_2|CODE_15013|SX_M|RISK_3|AGE_23|SES_2|SCO_3|CD4_2|DRUG_0|MET_NA|APP_1|RES_2|REC_0|VEN_0|CL_380|NAT_mex|2021-05-20"
      ],
      "attributes":[
        "BULK"
      ]
    },
    {
      "source":1183,
      "target":1181,
      "directed":false,
      "length":0.0124442,
      "support":0.0,
      "removed":false,
      "sequences":[
        "ID_CEC-20-1294|ST_1|CODE_09014|SX_M|RISK_3|AGE_30|SES_1|SCO_3|CD4_2|DRUG_0|MET_NA|APP_1|RES_2|REC_1|VEN_1|CL_380|NAT_col|2020-08-28",
        "ID_CEC-21-5558|ST_1|CODE_09005|SX_M|RISK_3|AGE_25|SES_1|SCO_3|CD4_1|DRUG_0|MET_NA|APP_1|RES_2|REC_0|VEN_1|CL_380|NAT_mex|2021-11-16"
      ],
      "attributes":[
        "BULK"
      ]
    },
    {
      "source":1183,
      "target":1182,
      "directed":false,
      "length":0.0106586,
      "support":0.0,
      "removed":false,
      "sequences":[
        "ID_CEC-20-1294|ST_1|CODE_09014|SX_M|RISK_3|AGE_30|SES_1|SCO_3|CD4_2|DRUG_0|MET_NA|APP_1|RES_2|REC_1|VEN_1|CL_380|NAT_col|2020-08-28",
        "ID_CEC-21-5712|ST_1|CODE_09003|SX_M|RISK_3|AGE_28|SES_2|SCO_3|CD4_1|DRUG_0|MET_NA|APP_1|RES_2|REC_0|VEN_1|CL_380|NAT_mex|2021-11-26"
      ],
      "attributes":[
        "BULK"
      ]
    },
    {
      "source":2622,
      "target":2623,
      "directed":false,
      "length":0.0081341,
      "support":0.0,
      "removed":false,
      "sequences":[
        "ID_CEC-20-1295|ST_1|CODE_09014|SX_M|RISK_NA|AGE_22|SES_2|SCO_2|CD4_1|DRUG_1|MET_NA|APP_1|RES_1|REC_0|VEN_0|CL_159|NAT_mex|2020-08-28",
        "ID_CEC-21-4937|ST_1|CODE_09010|SX_M|RISK_3|AGE_22|SES_2|SCO_2|CD4_2|DRUG_1|MET_NA|APP_1|RES_1|REC_0|VEN_1|CL_159|NAT_mex|2021-09-23"
      ],
      "attributes":[
        "BULK"
      ]
    },
    {
      "source":2008,
      "target":2009,
      "directed":false,
      "length":0.00423553,
      "support":0.0,
      "removed":false,
      "sequences":[
        "ID_CEC-20-1296|ST_1|CODE_09005|SX_M|RISK_3|AGE_23|SES_2|SCO_2|CD4_1|DRUG_0|MET_NA|APP_1|RES_3|REC_0|VEN_0|CL_187|NAT_mex|2020-08-28",
        "ID_CEC-20-1298|ST_2|CODE_15104|SX_M|RISK_3|AGE_24|SES_2|SCO_3|CD4_1|DRUG_1|MET_NA|APP_1|RES_1|REC_0|VEN_0|CL_187|NAT_mex|2020-08-28"
      ],
      "attributes":[
        "BULK"
      ]
    },
    {
      "source":2009,
      "target":2010,
      "directed":false,
      "length":0.0117355,
      "support":0.0,
      "removed":false,
      "sequences":[
        "ID_CEC-20-1298|ST_2|CODE_15104|SX_M|RISK_3|AGE_24|SES_2|SCO_3|CD4_1|DRUG_1|MET_NA|APP_1|RES_1|REC_0|VEN_0|CL_187|NAT_mex|2020-08-28",
        "ID_CEC-22-8180|ST_1|CODE_09004|SX_M|RISK_3|AGE_28|SES_2|SCO_2|CD4_1|DRUG_1|MET_NA|APP_1|RES_1|REC_0|VEN_0|CL_NA|NAT_mex|2022-07-04"
      ],
      "attributes":[
        "BULK"
      ]
    },
    {
      "source":1032,
      "target":1031,
      "directed":false,
      "length":0.013171,
      "support":0.0,
      "removed":false,
      "sequences":[
        "ID_CEC-20-1304|ST_1|CODE_09007|SX_M|RISK_3|AGE_30|SES_2|SCO_2|CD4_1|DRUG_1|MET_NA|APP_1|RES_1|REC_0|VEN_0|CL_254|NAT_mex|2020-08-28",
        "ID_CEC-22-8580|ST_1|CODE_09011|SX_M|RISK_3|AGE_24|SES_1|SCO_3|CD4_2|DRUG_0|MET_NA|APP_0|RES_1|REC_0|VEN_0|CL_254|NAT_mex|2022-08-12"
      ],
      "attributes":[
        "BULK"
      ]
    },
    {
      "source":147,
      "target":148,
      "directed":false,
      "length":0.00352704,
      "support":0.0,
      "removed":false,
      "sequences":[
        "ID_CEC-20-1307|ST_1|CODE_07106|SX_M|RISK_NA|AGE_29|SES_NA|SCO_NA|CD4_1|DRUG_NA|MET_NA|APP_NA|RES_1|REC_0|VEN_NA|CL_62|NAT_NA|2020-08-31",
        "ID_CEC-20-2112|ST_1|CODE_09016|SX_M|RISK_3|AGE_38|SES_1|SCO_3|CD4_1|DRUG_0|MET_NA|APP_1|RES_1|REC_0|VEN_0|CL_62|NAT_mex|2020-11-25"
      ],
      "attributes":[
        "BULK"
      ]
    },
    {
      "source":147,
      "target":145,
      "directed":false,
      "length":0.00246783,
      "support":0.0,
      "removed":false,
      "sequences":[
        "ID_CEC-20-1307|ST_1|CODE_07106|SX_M|RISK_NA|AGE_29|SES_NA|SCO_NA|CD4_1|DRUG_NA|MET_NA|APP_NA|RES_1|REC_0|VEN_NA|CL_62|NAT_NA|2020-08-31",
        "ID_CEC-21-2316|ST_1|CODE_07106|SX_M|RISK_3|AGE_41|SES_2|SCO_3|CD4_1|DRUG_0|MET_NA|APP_0|RES_1|REC_0|VEN_0|CL_62|NAT_mex|2021-01-07"
      ],
      "attributes":[
        "BULK"
      ]
    },
    {
      "source":147,
      "target":146,
      "directed":false,
      "length":0.00850584,
      "support":0.0,
      "removed":false,
      "sequences":[
        "ID_CEC-20-1307|ST_1|CODE_07106|SX_M|RISK_NA|AGE_29|SES_NA|SCO_NA|CD4_1|DRUG_NA|MET_NA|APP_NA|RES_1|REC_0|VEN_NA|CL_62|NAT_NA|2020-08-31",
        "ID_CEC-21-2448|ST_1|CODE_09003|SX_M|RISK_3|AGE_26|SES_2|SCO_2|CD4_2|DRUG_1|MET_0|APP_1|RES_1|REC_0|VEN_1|CL_62|NAT_mex|2021-01-21"
      ],
      "attributes":[
        "BULK"
      ]
    },
    {
      "source":147,
      "target":132,
      "directed":false,
      "length":0.00636833,
      "support":0.0,
      "removed":false,
      "sequences":[
        "ID_CEC-20-1307|ST_1|CODE_07106|SX_M|RISK_NA|AGE_29|SES_NA|SCO_NA|CD4_1|DRUG_NA|MET_NA|APP_NA|RES_1|REC_0|VEN_NA|CL_62|NAT_NA|2020-08-31",
        "ID_CEC-21-3066|ST_1|CODE_07106|SX_M|RISK_3|AGE_39|SES_1|SCO_2|CD4_2|DRUG_1|MET_NA|APP_1|RES_1|REC_1|VEN_0|CL_62|NAT_mex|2021-03-24"
      ],
      "attributes":[
        "BULK"
      ]
    },
    {
      "source":147,
      "target":133,
      "directed":false,
      "length":0.0113693,
      "support":0.0,
      "removed":false,
      "sequences":[
        "ID_CEC-20-1307|ST_1|CODE_07106|SX_M|RISK_NA|AGE_29|SES_NA|SCO_NA|CD4_1|DRUG_NA|MET_NA|APP_NA|RES_1|REC_0|VEN_NA|CL_62|NAT_NA|2020-08-31",
        "ID_CEC-21-3608|ST_1|CODE_09007|SX_M|RISK_3|AGE_26|SES_2|SCO_2|CD4_1|DRUG_1|MET_NA|APP_1|RES_4|REC_0|VEN_NA|CL_62|NAT_mex|2021-05-11"
      ],
      "attributes":[
        "BULK"
      ]
    },
    {
      "source":147,
      "target":134,
      "directed":false,
      "length":0.00282142,
      "support":0.0,
      "removed":false,
      "sequences":[
        "ID_CEC-20-1307|ST_1|CODE_07106|SX_M|RISK_NA|AGE_29|SES_NA|SCO_NA|CD4_1|DRUG_NA|MET_NA|APP_NA|RES_1|REC_0|VEN_NA|CL_62|NAT_NA|2020-08-31",
        "ID_CEC-21-3663|ST_1|CODE_07106|SX_M|RISK_3|AGE_20|SES_2|SCO_2|CD4_2|DRUG_1|MET_NA|APP_0|RES_1|REC_0|VEN_1|CL_62|NAT_mex|2021-05-18"
      ],
      "attributes":[
        "BULK"
      ]
    },
    {
      "source":147,
      "target":135,
      "directed":false,
      "length":0.00211469,
      "support":0.0,
      "removed":false,
      "sequences":[
        "ID_CEC-20-1307|ST_1|CODE_07106|SX_M|RISK_NA|AGE_29|SES_NA|SCO_NA|CD4_1|DRUG_NA|MET_NA|APP_NA|RES_1|REC_0|VEN_NA|CL_62|NAT_NA|2020-08-31",
        "ID_CEC-21-3693|ST_1|CODE_09008|SX_M|RISK_3|AGE_28|SES_2|SCO_3|CD4_3|DRUG_0|MET_NA|APP_0|RES_1|REC_0|VEN_0|CL_62|NAT_mex|2021-05-19"
      ],
      "attributes":[
        "BULK"
      ]
    },
    {
      "source":147,
      "target":136,
      "directed":false,
      "length":0.00388388,
      "support":0.0,
      "removed":false,
      "sequences":[
        "ID_CEC-20-1307|ST_1|CODE_07106|SX_M|RISK_NA|AGE_29|SES_NA|SCO_NA|CD4_1|DRUG_NA|MET_NA|APP_NA|RES_1|REC_0|VEN_NA|CL_62|NAT_NA|2020-08-31",
        "ID_CEC-21-3794|ST_1|CODE_07106|SX_M|RISK_3|AGE_35|SES_1|SCO_2|CD4_2|DRUG_1|MET_NA|APP_1|RES_1|REC_1|VEN_1|CL_62|NAT_mex|2021-05-26"
      ],
      "attributes":[
        "BULK"
      ]
    },
    {
      "source":147,
      "target":137,
      "directed":false,
      "length":0.00637023,
      "support":0.0,
      "removed":false,
      "sequences":[
        "ID_CEC-20-1307|ST_1|CODE_07106|SX_M|RISK_NA|AGE_29|SES_NA|SCO_NA|CD4_1|DRUG_NA|MET_NA|APP_NA|RES_1|REC_0|VEN_NA|CL_62|NAT_NA|2020-08-31",
        "ID_CEC-21-3828|ST_1|CODE_09015|SX_M|RISK_3|AGE_31|SES_2|SCO_3|CD4_1|DRUG_NA|MET_NA|APP_1|RES_1|REC_0|VEN_1|CL_62|NAT_mex|2021-06-01"
      ],
      "attributes":[
        "BULK"
      ]
    },
    {
      "source":147,
      "target":138,
      "directed":false,
      "length":0.00637023,
      "support":0.0,
      "removed":false,
      "sequences":[
        "ID_CEC-20-1307|ST_1|CODE_07106|SX_M|RISK_NA|AGE_29|SES_NA|SCO_NA|CD4_1|DRUG_NA|MET_NA|APP_NA|RES_1|REC_0|VEN_NA|CL_62|NAT_NA|2020-08-31",
        "ID_CEC-21-3838|ST_2|CODE_15025|SX_M|RISK_3|AGE_22|SES_2|SCO_2|CD4_2|DRUG_1|MET_NA|APP_1|RES_1|REC_0|VEN_1|CL_62|NAT_mex|2021-06-01"
      ],
      "attributes":[
        "BULK"
      ]
    },
    {
      "source":147,
      "target":139,
      "directed":false,
      "length":0.00423879,
      "support":0.0,
      "removed":false,
      "sequences":[
        "ID_CEC-20-1307|ST_1|CODE_07106|SX_M|RISK_NA|AGE_29|SES_NA|SCO_NA|CD4_1|DRUG_NA|MET_NA|APP_NA|RES_1|REC_0|VEN_NA|CL_62|NAT_NA|2020-08-31",
        "ID_CEC-21-4534|ST_1|CODE_09015|SX_M|RISK_3|AGE_24|SES_2|SCO_3|CD4_2|DRUG_1|MET_NA|APP_1|RES_1|REC_0|VEN_1|CL_62|NAT_mex|2021-08-11"
      ],
      "attributes":[
        "BULK"
      ]
    },
    {
      "source":147,
      "target":140,
      "directed":false,
      "length":0.00672618,
      "support":0.0,
      "removed":false,
      "sequences":[
        "ID_CEC-20-1307|ST_1|CODE_07106|SX_M|RISK_NA|AGE_29|SES_NA|SCO_NA|CD4_1|DRUG_NA|MET_NA|APP_NA|RES_1|REC_0|VEN_NA|CL_62|NAT_NA|2020-08-31",
        "ID_CEC-21-5502|ST_1|CODE_09007|SX_M|RISK_3|AGE_22|SES_2|SCO_2|CD4_2|DRUG_1|MET_NA|APP_1|RES_1|REC_1|VEN_1|CL_62|NAT_mex|2021-11-09"
      ],
      "attributes":[
        "BULK"
      ]
    },
    {
      "source":147,
      "target":141,
      "directed":false,
      "length":0.0070742,
      "support":0.0,
      "removed":false,
      "sequences":[
        "ID_CEC-20-1307|ST_1|CODE_07106|SX_M|RISK_NA|AGE_29|SES_NA|SCO_NA|CD4_1|DRUG_NA|MET_NA|APP_NA|RES_1|REC_0|VEN_NA|CL_62|NAT_NA|2020-08-31",
        "ID_CEC-22-6059|ST_1|CODE_09012|SX_M|RISK_3|AGE_26|SES_2|SCO_2|CD4_1|DRUG_1|MET_NA|APP_1|RES_1|REC_0|VEN_1|CL_62|NAT_mex|2022-01-10"
      ],
      "attributes":[
        "BULK"
      ]
    },
    {
      "source":147,
      "target":142,
      "directed":false,
      "length":0.00494535,
      "support":0.0,
      "removed":false,
      "sequences":[
        "ID_CEC-20-1307|ST_1|CODE_07106|SX_M|RISK_NA|AGE_29|SES_NA|SCO_NA|CD4_1|DRUG_NA|MET_NA|APP_NA|RES_1|REC_0|VEN_NA|CL_62|NAT_NA|2020-08-31",
        "ID_CEC-22-6585|ST_2|CODE_15058|SX_M|RISK_3|AGE_35|SES_1|SCO_3|CD4_1|DRUG_1|MET_NA|APP_NA|RES_1|REC_0|VEN_0|CL_62|NAT_mex|2022-02-24"
      ],
      "attributes":[
        "BULK"
      ]
    },
    {
      "source":147,
      "target":143,
      "directed":false,
      "length":0.00459576,
      "support":0.0,
      "removed":false,
      "sequences":[
        "ID_CEC-20-1307|ST_1|CODE_07106|SX_M|RISK_NA|AGE_29|SES_NA|SCO_NA|CD4_1|DRUG_NA|MET_NA|APP_NA|RES_1|REC_0|VEN_NA|CL_62|NAT_NA|2020-08-31",
        "ID_CEC-22-6719|ST_1|CODE_09015|SX_M|RISK_3|AGE_29|SES_1|SCO_2|CD4_1|DRUG_0|MET_NA|APP_1|RES_1|REC_0|VEN_0|CL_62|NAT_mex|2022-03-07"
      ],
      "attributes":[
        "BULK"
      ]
    },
    {
      "source":147,
      "target":144,
      "directed":false,
      "length":0.00672238,
      "support":0.0,
      "removed":false,
      "sequences":[
        "ID_CEC-20-1307|ST_1|CODE_07106|SX_M|RISK_NA|AGE_29|SES_NA|SCO_NA|CD4_1|DRUG_NA|MET_NA|APP_NA|RES_1|REC_0|VEN_NA|CL_62|NAT_NA|2020-08-31",
        "ID_CEC-22-9694|ST_1|CODE_09005|SX_M|RISK_3|AGE_26|SES_2|SCO_3|CD4_2|DRUG_1|MET_NA|APP_1|RES_1|REC_0|VEN_1|CL_62|NAT_mex|2022-11-28"
      ],
      "attributes":[
        "BULK"
      ]
    },
    {
      "source":878,
      "target":879,
      "directed":false,
      "length":0.010657,
      "support":0.0,
      "removed":false,
      "sequences":[
        "ID_CEC-20-1308|ST_2|CODE_15039|SX_M|RISK_3|AGE_27|SES_1|SCO_2|CD4_2|DRUG_1|MET_NA|APP_1|RES_1|REC_0|VEN_0|CL_30|NAT_mex|2020-08-31",
        "ID_CEC-20-1440|ST_1|CODE_09002|SX_M|RISK_3|AGE_21|SES_2|SCO_2|CD4_1|DRUG_1|MET_NA|APP_1|RES_1|REC_0|VEN_0|CL_30|NAT_mex|2020-09-15"
      ],
      "attributes":[
        "BULK"
      ]
    },
    {
      "source":878,
      "target":880,
      "directed":false,
      "length":0.0138855,
      "support":0.0,
      "removed":false,
      "sequences":[
        "ID_CEC-20-1308|ST_2|CODE_15039|SX_M|RISK_3|AGE_27|SES_1|SCO_2|CD4_2|DRUG_1|MET_NA|APP_1|RES_1|REC_0|VEN_0|CL_30|NAT_mex|2020-08-31",
        "ID_CEC-20-1670|ST_1|CODE_09002|SX_M|RISK_3|AGE_31|SES_2|SCO_3|CD4_1|DRUG_1|MET_NA|APP_1|RES_1|REC_0|VEN_1|CL_30|NAT_mex|2020-10-09"
      ],
      "attributes":[
        "BULK"
      ]
    },
    {
      "source":878,
      "target":881,
      "directed":false,
      "length":0.0124423,
      "support":0.0,
      "removed":false,
      "sequences":[
        "ID_CEC-20-1308|ST_2|CODE_15039|SX_M|RISK_3|AGE_27|SES_1|SCO_2|CD4_2|DRUG_1|MET_NA|APP_1|RES_1|REC_0|VEN_0|CL_30|NAT_mex|2020-08-31",
        "ID_CEC-21-3984|ST_1|CODE_09005|SX_M|RISK_3|AGE_21|SES_2|SCO_2|CD4_2|DRUG_1|MET_NA|APP_1|RES_1|REC_0|VEN_1|CL_30|NAT_mex|2021-06-15"
      ],
      "attributes":[
        "BULK"
      ]
    },
    {
      "source":2012,
      "target":2011,
      "directed":false,
      "length":0.00636679,
      "support":0.0,
      "removed":false,
      "sequences":[
        "ID_CEC-20-1313|ST_1|CODE_09015|SX_M|RISK_3|AGE_34|SES_2|SCO_3|CD4_3|DRUG_1|MET_NA|APP_0|RES_1|REC_0|VEN_0|CL_832|NAT_mex|2020-08-31",
        "ID_CEC-22-9018|ST_2|CODE_15033|SX_M|RISK_3|AGE_27|SES_2|SCO_3|CD4_2|DRUG_1|MET_NA|APP_1|RES_1|REC_0|VEN_1|CL_832|NAT_mex|2022-09-20"
      ],
      "attributes":[
        "BULK"
      ]
    },
    {
      "source":2012,
      "target":2013,
      "directed":false,
      "length":0.0131712,
      "support":0.0,
      "removed":false,
      "sequences":[
        "ID_CEC-20-1313|ST_1|CODE_09015|SX_M|RISK_3|AGE_34|SES_2|SCO_3|CD4_3|DRUG_1|MET_NA|APP_0|RES_1|REC_0|VEN_0|CL_832|NAT_mex|2020-08-31",
        "ID_CEC-22-9401|ST_1|CODE_09010|SX_M|RISK_3|AGE_28|SES_2|SCO_2|CD4_2|DRUG_1|MET_NA|APP_1|RES_1|REC_0|VEN_0|CL_832|NAT_mex|2022-10-24"
      ],
      "attributes":[
        "BULK"
      ]
    },
    {
      "source":1559,
      "target":1556,
      "directed":false,
      "length":0.00282039,
      "support":0.0,
      "removed":false,
      "sequences":[
        "ID_CEC-20-1315|ST_1|CODE_09003|SX_M|RISK_3|AGE_32|SES_1|SCO_3|CD4_2|DRUG_1|MET_NA|APP_1|RES_1|REC_1|VEN_1|CL_357|NAT_mex|2020-08-31",
        "ID_CEC-21-2414|ST_1|CODE_09006|SX_M|RISK_3|AGE_19|SES_2|SCO_2|CD4_2|DRUG_1|MET_NA|APP_1|RES_1|REC_0|VEN_1|CL_357|NAT_mex|2021-01-19"
      ],
      "attributes":[
        "BULK"
      ]
    },
    {
      "source":51,
      "target":53,
      "directed":false,
      "length":0.0103111,
      "support":0.0,
      "removed":false,
      "sequences":[
        "ID_CEC-20-1318|ST_1|CODE_09003|SX_M|RISK_3|AGE_22|SES_2|SCO_2|CD4_1|DRUG_0|MET_NA|APP_1|RES_1|REC_0|VEN_0|CL_10|NAT_mex|2020-09-01",
        "ID_CEC-20-2065|ST_2|CODE_15115|SX_M|RISK_3|AGE_25|SES_2|SCO_2|CD4_1|DRUG_0|MET_NA|APP_0|RES_2|REC_0|VEN_0|CL_10|NAT_mex|2020-11-20"
      ],
      "attributes":[
        "BULK"
      ]
    },
    {
      "source":51,
      "target":35,
      "directed":false,
      "length":0.011745,
      "support":0.0,
      "removed":false,
      "sequences":[
        "ID_CEC-20-1318|ST_1|CODE_09003|SX_M|RISK_3|AGE_22|SES_2|SCO_2|CD4_1|DRUG_0|MET_NA|APP_1|RES_1|REC_0|VEN_0|CL_10|NAT_mex|2020-09-01",
        "ID_CEC-21-2370|ST_1|CODE_09016|SX_M|RISK_3|AGE_39|SES_2|SCO_3|CD4_2|DRUG_1|MET_NA|APP_1|RES_1|REC_0|VEN_1|CL_10|NAT_mex|2021-01-14"
      ],
      "attributes":[
        "BULK"
      ]
    },
    {
      "source":51,
      "target":38,
      "directed":false,
      "length":0.0131834,
      "support":0.0,
      "removed":false,
      "sequences":[
        "ID_CEC-20-1318|ST_1|CODE_09003|SX_M|RISK_3|AGE_22|SES_2|SCO_2|CD4_1|DRUG_0|MET_NA|APP_1|RES_1|REC_0|VEN_0|CL_10|NAT_mex|2020-09-01",
        "ID_CEC-21-3948|ST_1|CODE_09004|SX_M|RISK_3|AGE_22|SES_1|SCO_3|CD4_2|DRUG_0|MET_NA|APP_1|RES_1|REC_0|VEN_0|CL_10|NAT_mex|2021-06-10"
      ],
      "attributes":[
        "BULK"
      ]
    },
    {
      "source":51,
      "target":39,
      "directed":false,
      "length":0.0131783,
      "support":0.0,
      "removed":false,
      "sequences":[
        "ID_CEC-20-1318|ST_1|CODE_09003|SX_M|RISK_3|AGE_22|SES_2|SCO_2|CD4_1|DRUG_0|MET_NA|APP_1|RES_1|REC_0|VEN_0|CL_10|NAT_mex|2020-09-01",
        "ID_CEC-21-4664|ST_1|CODE_09014|SX_M|RISK_3|AGE_46|SES_2|SCO_3|CD4_2|DRUG_0|MET_NA|APP_0|RES_1|REC_0|VEN_NA|CL_10|NAT_mex|2021-08-24"
      ],
      "attributes":[
        "BULK"
      ]
    },
    {
      "source":51,
      "target":41,
      "directed":false,
      "length":0.0106567,
      "support":0.0,
      "removed":false,
      "sequences":[
        "ID_CEC-20-1318|ST_1|CODE_09003|SX_M|RISK_3|AGE_22|SES_2|SCO_2|CD4_1|DRUG_0|MET_NA|APP_1|RES_1|REC_0|VEN_0|CL_10|NAT_mex|2020-09-01",
        "ID_CEC-21-5848|ST_1|CODE_09015|SX_M|RISK_3|AGE_24|SES_2|SCO_2|CD4_3|DRUG_1|MET_NA|APP_0|RES_1|REC_0|VEN_0|CL_10|NAT_mex|2021-12-07"
      ],
      "attributes":[
        "BULK"
      ]
    },
    {
      "source":51,
      "target":45,
      "directed":false,
      "length":0.00959164,
      "support":0.0,
      "removed":false,
      "sequences":[
        "ID_CEC-20-1318|ST_1|CODE_09003|SX_M|RISK_3|AGE_22|SES_2|SCO_2|CD4_1|DRUG_0|MET_NA|APP_1|RES_1|REC_0|VEN_0|CL_10|NAT_mex|2020-09-01",
        "ID_CEC-22-7787|ST_2|CODE_15039|SX_M|RISK_3|AGE_28|SES_1|SCO_2|CD4_2|DRUG_1|MET_NA|APP_1|RES_1|REC_0|VEN_1|CL_10|NAT_mex|2022-06-02"
      ],
      "attributes":[
        "BULK"
      ]
    },
    {
      "source":843,
      "target":845,
      "directed":false,
      "length":0.0138983,
      "support":0.0,
      "removed":false,
      "sequences":[
        "ID_CEC-20-1323|ST_1|CODE_09005|SX_M|RISK_3|AGE_35|SES_2|SCO_3|CD4_2|DRUG_0|MET_NA|APP_0|RES_1|REC_0|VEN_0|CL_65|NAT_mex|2020-09-01",
        "ID_CEC-21-3969|ST_1|CODE_09006|SX_M|RISK_3|AGE_25|SES_2|SCO_3|CD4_2|DRUG_1|MET_NA|APP_1|RES_1|REC_0|VEN_1|CL_65|NAT_mex|2021-06-11"
      ],
      "attributes":[
        "BULK"
      ]
    },
    {
      "source":843,
      "target":846,
      "directed":false,
      "length":0.0120953,
      "support":0.0,
      "removed":false,
      "sequences":[
        "ID_CEC-20-1323|ST_1|CODE_09005|SX_M|RISK_3|AGE_35|SES_2|SCO_3|CD4_2|DRUG_0|MET_NA|APP_0|RES_1|REC_0|VEN_0|CL_65|NAT_mex|2020-09-01",
        "ID_CEC-21-4936|ST_1|CODE_09006|SX_M|RISK_3|AGE_46|SES_1|SCO_3|CD4_2|DRUG_1|MET_NA|APP_0|RES_1|REC_0|VEN_0|CL_65|NAT_mex|2021-09-23"
      ],
      "attributes":[
        "BULK"
      ]
    },
    {
      "source":2016,
      "target":2014,
      "directed":false,
      "length":0.00886491,
      "support":0.0,
      "removed":false,
      "sequences":[
        "ID_CEC-20-1325|ST_2|CODE_15109|SX_M|RISK_3|AGE_36|SES_1|SCO_3|CD4_1|DRUG_1|MET_NA|APP_1|RES_1|REC_0|VEN_1|CL_35|NAT_mex|2020-09-01",
        "ID_CEC-20-2231|ST_1|CODE_09016|SX_FT|RISK_4|AGE_28|SES_2|SCO_2|CD4_3|DRUG_1|MET_NA|APP_NA|RES_1|REC_0|VEN_NA|CL_35|NAT_mex|2020-12-08"
      ],
      "attributes":[
        "BULK"
      ]
    },
    {
      "source":2016,
      "target":2015,
      "directed":false,
      "length":0.00850847,
      "support":0.0,
      "removed":false,
      "sequences":[
        "ID_CEC-20-1325|ST_2|CODE_15109|SX_M|RISK_3|AGE_36|SES_1|SCO_3|CD4_1|DRUG_1|MET_NA|APP_1|RES_1|REC_0|VEN_1|CL_35|NAT_mex|2020-09-01",
        "ID_CEC-21-3668|ST_1|CODE_09005|SX_F|RISK_1|AGE_26|SES_2|SCO_2|CD4_1|DRUG_0|MET_NA|APP_NA|RES_1|REC_0|VEN_NA|CL_35|NAT_mex|2021-05-18"
      ],
      "attributes":[
        "BULK"
      ]
    },
    {
      "source":975,
      "target":976,
      "directed":false,
      "length":0.00035195,
      "support":0.0,
      "removed":false,
      "sequences":[
        "ID_CEC-20-1327|ST_1|CODE_07106|SX_M|RISK_NA|AGE_19|SES_NA|SCO_NA|CD4_2|DRUG_NA|MET_NA|APP_NA|RES_2|REC_0|VEN_NA|CL_145|NAT_NA|2020-09-01",
        "ID_CEC-20-1396|ST_1|CODE_09007|SX_M|RISK_3|AGE_18|SES_2|SCO_2|CD4_2|DRUG_1|MET_NA|APP_1|RES_2|REC_0|VEN_1|CL_145|NAT_mex|2020-09-09"
      ],
      "attributes":[
        "BULK"
      ]
    },
    {
      "source":975,
      "target":977,
      "directed":false,
      "length":0.0,
      "support":0.0,
      "removed":false,
      "sequences":[
        "ID_CEC-20-1327|ST_1|CODE_07106|SX_M|RISK_NA|AGE_19|SES_NA|SCO_NA|CD4_2|DRUG_NA|MET_NA|APP_NA|RES_2|REC_0|VEN_NA|CL_145|NAT_NA|2020-09-01",
        "ID_CEC-20-1459|ST_1|CODE_09003|SX_M|RISK_3|AGE_20|SES_2|SCO_2|CD4_1|DRUG_0|MET_NA|APP_1|RES_2|REC_0|VEN_1|CL_145|NAT_mex|2020-09-17"
      ],
      "attributes":[
        "BULK"
      ]
    },
    {
      "source":975,
      "target":973,
      "directed":false,
      "length":0.0,
      "support":0.0,
      "removed":false,
      "sequences":[
        "ID_CEC-20-1327|ST_1|CODE_07106|SX_M|RISK_NA|AGE_19|SES_NA|SCO_NA|CD4_2|DRUG_NA|MET_NA|APP_NA|RES_2|REC_0|VEN_NA|CL_145|NAT_NA|2020-09-01",
        "ID_CEC-21-2996|ST_1|CODE_09007|SX_FT|RISK_4|AGE_26|SES_2|SCO_2|CD4_2|DRUG_0|MET_NA|APP_NA|RES_2|REC_0|VEN_NA|CL_145|NAT_mex|2021-03-18"
      ],
      "attributes":[
        "BULK"
      ]
    },
    {
      "source":975,
      "target":974,
      "directed":false,
      "length":0.0117127,
      "support":0.0,
      "removed":false,
      "sequences":[
        "ID_CEC-20-1327|ST_1|CODE_07106|SX_M|RISK_NA|AGE_19|SES_NA|SCO_NA|CD4_2|DRUG_NA|MET_NA|APP_NA|RES_2|REC_0|VEN_NA|CL_145|NAT_NA|2020-09-01",
        "ID_CEC-21-4188|ST_1|CODE_09016|SX_M|RISK_3|AGE_39|SES_2|SCO_3|CD4_1|DRUG_1|MET_NA|APP_1|RES_1|REC_0|VEN_0|CL_145|NAT_mex|2021-07-02"
      ],
      "attributes":[
        "BULK"
      ]
    },
    {
      "source":759,
      "target":752,
      "directed":false,
      "length":0.0106482,
      "support":0.0,
      "removed":false,
      "sequences":[
        "ID_CEC-20-1336|ST_1|CODE_09008|SX_M|RISK_3|AGE_26|SES_2|SCO_3|CD4_1|DRUG_1|MET_NA|APP_1|RES_1|REC_0|VEN_1|CL_126|NAT_mex|2020-09-02",
        "ID_CEC-21-2859|ST_1|CODE_09007|SX_M|RISK_3|AGE_28|SES_2|SCO_2|CD4_1|DRUG_NA|MET_NA|APP_1|RES_1|REC_0|VEN_0|CL_126|NAT_mex|2021-03-05"
      ],
      "attributes":[
        "BULK"
      ]
    },
    {
      "source":759,
      "target":753,
      "directed":false,
      "length":0.0042339,
      "support":0.0,
      "removed":false,
      "sequences":[
        "ID_CEC-20-1336|ST_1|CODE_09008|SX_M|RISK_3|AGE_26|SES_2|SCO_3|CD4_1|DRUG_1|MET_NA|APP_1|RES_1|REC_0|VEN_1|CL_126|NAT_mex|2020-09-02",
        "ID_CEC-21-4377|ST_1|CODE_09010|SX_M|RISK_2|AGE_28|SES_2|SCO_3|CD4_1|DRUG_1|MET_NA|APP_1|RES_1|REC_0|VEN_1|CL_126|NAT_mex|2021-07-20"
      ],
      "attributes":[
        "BULK"
      ]
    },
    {
      "source":759,
      "target":754,
      "directed":false,
      "length":0.0121032,
      "support":0.0,
      "removed":false,
      "sequences":[
        "ID_CEC-20-1336|ST_1|CODE_09008|SX_M|RISK_3|AGE_26|SES_2|SCO_3|CD4_1|DRUG_1|MET_NA|APP_1|RES_1|REC_0|VEN_1|CL_126|NAT_mex|2020-09-02",
        "ID_CEC-21-5354|ST_1|CODE_09010|SX_M|RISK_3|AGE_21|SES_2|SCO_3|CD4_1|DRUG_0|MET_NA|APP_1|RES_1|REC_0|VEN_0|CL_126|NAT_mex|2021-10-26"
      ],
      "attributes":[
        "BULK"
      ]
    },
    {
      "source":759,
      "target":755,
      "directed":false,
      "length":0.0045881,
      "support":0.0,
      "removed":false,
      "sequences":[
        "ID_CEC-20-1336|ST_1|CODE_09008|SX_M|RISK_3|AGE_26|SES_2|SCO_3|CD4_1|DRUG_1|MET_NA|APP_1|RES_1|REC_0|VEN_1|CL_126|NAT_mex|2020-09-02",
        "ID_CEC-22-6291|ST_1|CODE_09003|SX_M|RISK_3|AGE_19|SES_1|SCO_2|CD4_1|DRUG_0|MET_NA|APP_1|RES_1|REC_0|VEN_0|CL_126|NAT_mex|2022-01-28"
      ],
      "attributes":[
        "BULK"
      ]
    },
    {
      "source":759,
      "target":756,
      "directed":false,
      "length":0.00671878,
      "support":0.0,
      "removed":false,
      "sequences":[
        "ID_CEC-20-1336|ST_1|CODE_09008|SX_M|RISK_3|AGE_26|SES_2|SCO_3|CD4_1|DRUG_1|MET_NA|APP_1|RES_1|REC_0|VEN_1|CL_126|NAT_mex|2020-09-02",
        "ID_CEC-22-7204|ST_1|CODE_09010|SX_M|RISK_3|AGE_37|SES_2|SCO_2|CD4_1|DRUG_1|MET_1|APP_1|RES_1|REC_0|VEN_1|CL_126|NAT_mex|2022-04-20"
      ],
      "attributes":[
        "BULK"
      ]
    },
    {
      "source":759,
      "target":757,
      "directed":false,
      "length":0.0102915,
      "support":0.0,
      "removed":false,
      "sequences":[
        "ID_CEC-20-1336|ST_1|CODE_09008|SX_M|RISK_3|AGE_26|SES_2|SCO_3|CD4_1|DRUG_1|MET_NA|APP_1|RES_1|REC_0|VEN_1|CL_126|NAT_mex|2020-09-02",
        "ID_CEC-22-7376|ST_1|CODE_09008|SX_M|RISK_3|AGE_27|SES_2|SCO_3|CD4_1|DRUG_1|MET_NA|APP_1|RES_1|REC_0|VEN_NA|CL_126|NAT_mex|2022-05-04"
      ],
      "attributes":[
        "BULK"
      ]
    },
    {
      "source":759,
      "target":758,
      "directed":false,
      "length":0.0106495,
      "support":0.0,
      "removed":false,
      "sequences":[
        "ID_CEC-20-1336|ST_1|CODE_09008|SX_M|RISK_3|AGE_26|SES_2|SCO_3|CD4_1|DRUG_1|MET_NA|APP_1|RES_1|REC_0|VEN_1|CL_126|NAT_mex|2020-09-02",
        "ID_CEC-22-9270|ST_1|CODE_09010|SX_M|RISK_3|AGE_22|SES_1|SCO_2|CD4_2|DRUG_0|MET_NA|APP_0|RES_1|REC_0|VEN_0|CL_126|NAT_mex|2022-10-11"
      ],
      "attributes":[
        "BULK"
      ]
    },
    {
      "source":558,
      "target":559,
      "directed":false,
      "length":0.0102979,
      "support":0.0,
      "removed":false,
      "sequences":[
        "ID_CEC-20-1337|ST_1|CODE_09012|SX_M|RISK_3|AGE_27|SES_1|SCO_2|CD4_2|DRUG_1|MET_NA|APP_1|RES_1|REC_1|VEN_0|CL_237|NAT_mex|2020-09-02",
        "ID_CEC-20-2045|ST_1|CODE_09011|SX_M|RISK_3|AGE_23|SES_2|SCO_2|CD4_2|DRUG_1|MET_NA|APP_0|RES_1|REC_0|VEN_1|CL_237|NAT_mex|2020-11-17"
      ],
      "attributes":[
        "BULK"
      ]
    },
    {
      "source":558,
      "target":551,
      "directed":false,
      "length":0.00850347,
      "support":0.0,
      "removed":false,
      "sequences":[
        "ID_CEC-20-1337|ST_1|CODE_09012|SX_M|RISK_3|AGE_27|SES_1|SCO_2|CD4_2|DRUG_1|MET_NA|APP_1|RES_1|REC_1|VEN_0|CL_237|NAT_mex|2020-09-02",
        "ID_CEC-20-2273|ST_2|CODE_15025|SX_M|RISK_3|AGE_21|SES_1|SCO_3|CD4_2|DRUG_0|MET_NA|APP_1|RES_1|REC_NA|VEN_0|CL_237|NAT_mex|2020-12-11"
      ],
      "attributes":[
        "BULK"
      ]
    },
    {
      "source":558,
      "target":552,
      "directed":false,
      "length":0.000351951,
      "support":0.0,
      "removed":false,
      "sequences":[
        "ID_CEC-20-1337|ST_1|CODE_09012|SX_M|RISK_3|AGE_27|SES_1|SCO_2|CD4_2|DRUG_1|MET_NA|APP_1|RES_1|REC_1|VEN_0|CL_237|NAT_mex|2020-09-02",
        "ID_CEC-21-4187|ST_2|CODE_15058|SX_M|RISK_3|AGE_31|SES_2|SCO_3|CD4_1|DRUG_1|MET_NA|APP_1|RES_1|REC_0|VEN_NA|CL_237|NAT_mex|2021-07-02"
      ],
      "attributes":[
        "BULK"
      ]
    },
    {
      "source":558,
      "target":553,
      "directed":false,
      "length":0.0131762,
      "support":0.0,
      "removed":false,
      "sequences":[
        "ID_CEC-20-1337|ST_1|CODE_09012|SX_M|RISK_3|AGE_27|SES_1|SCO_2|CD4_2|DRUG_1|MET_NA|APP_1|RES_1|REC_1|VEN_0|CL_237|NAT_mex|2020-09-02",
        "ID_CEC-21-5022|ST_1|CODE_09015|SX_M|RISK_3|AGE_34|SES_2|SCO_3|CD4_1|DRUG_1|MET_NA|APP_1|RES_1|REC_0|VEN_1|CL_237|NAT_mex|2021-09-29"
      ],
      "attributes":[
        "BULK"
      ]
    },
    {
      "source":558,
      "target":554,
      "directed":false,
      "length":0.0120882,
      "support":0.0,
      "removed":false,
      "sequences":[
        "ID_CEC-20-1337|ST_1|CODE_09012|SX_M|RISK_3|AGE_27|SES_1|SCO_2|CD4_2|DRUG_1|MET_NA|APP_1|RES_1|REC_1|VEN_0|CL_237|NAT_mex|2020-09-02",
        "ID_CEC-22-6651|ST_2|CODE_15035|SX_M|RISK_3|AGE_24|SES_2|SCO_2|CD4_1|DRUG_0|MET_NA|APP_1|RES_1|REC_0|VEN_NA|CL_237|NAT_mex|2022-03-02"
      ],
      "attributes":[
        "BULK"
      ]
    },
    {
      "source":558,
      "target":555,
      "directed":false,
      "length":0.00211372,
      "support":0.0,
      "removed":false,
      "sequences":[
        "ID_CEC-20-1337|ST_1|CODE_09012|SX_M|RISK_3|AGE_27|SES_1|SCO_2|CD4_2|DRUG_1|MET_NA|APP_1|RES_1|REC_1|VEN_0|CL_237|NAT_mex|2020-09-02",
        "ID_CEC-22-7116|ST_1|CODE_09011|SX_M|RISK_3|AGE_34|SES_1|SCO_2|CD4_1|DRUG_1|MET_NA|APP_NA|RES_1|REC_0|VEN_NA|CL_237|NAT_mex|2022-04-07"
      ],
      "attributes":[
        "BULK"
      ]
    },
    {
      "source":558,
      "target":556,
      "directed":false,
      "length":0.013906,
      "support":0.0,
      "removed":false,
      "sequences":[
        "ID_CEC-20-1337|ST_1|CODE_09012|SX_M|RISK_3|AGE_27|SES_1|SCO_2|CD4_2|DRUG_1|MET_NA|APP_1|RES_1|REC_1|VEN_0|CL_237|NAT_mex|2020-09-02",
        "ID_CEC-22-7177|ST_2|CODE_15037|SX_M|RISK_3|AGE_27|SES_1|SCO_2|CD4_1|DRUG_0|MET_NA|APP_1|RES_1|REC_0|VEN_1|CL_237|NAT_mex|2022-04-18"
      ],
      "attributes":[
        "BULK"
      ]
    },
    {
      "source":558,
      "target":557,
      "directed":false,
      "length":0.0120902,
      "support":0.0,
      "removed":false,
      "sequences":[
        "ID_CEC-20-1337|ST_1|CODE_09012|SX_M|RISK_3|AGE_27|SES_1|SCO_2|CD4_2|DRUG_1|MET_NA|APP_1|RES_1|REC_1|VEN_0|CL_237|NAT_mex|2020-09-02",
        "ID_CEC-22-8847|ST_2|CODE_15057|SX_M|RISK_3|AGE_26|SES_2|SCO_3|CD4_2|DRUG_1|MET_NA|APP_1|RES_1|REC_0|VEN_1|CL_237|NAT_mex|2022-09-01"
      ],
      "attributes":[
        "BULK"
      ]
    },
    {
      "source":666,
      "target":667,
      "directed":false,
      "length":0.0135413,
      "support":0.0,
      "removed":false,
      "sequences":[
        "ID_CEC-20-1349|ST_1|CODE_09007|SX_M|RISK_3|AGE_19|SES_2|SCO_2|CD4_2|DRUG_1|MET_NA|APP_1|RES_1|REC_0|VEN_1|CL_151|NAT_mex|2020-09-03",
        "ID_CEC-20-1493|ST_1|CODE_09010|SX_M|RISK_3|AGE_23|SES_2|SCO_3|CD4_2|DRUG_0|MET_NA|APP_1|RES_1|REC_0|VEN_1|CL_151|NAT_mex|2020-09-22"
      ],
      "attributes":[
        "BULK"
      ]
    },
    {
      "source":666,
      "target":660,
      "directed":false,
      "length":0.0124406,
      "support":0.0,
      "removed":false,
      "sequences":[
        "ID_CEC-20-1349|ST_1|CODE_09007|SX_M|RISK_3|AGE_19|SES_2|SCO_2|CD4_2|DRUG_1|MET_NA|APP_1|RES_1|REC_0|VEN_1|CL_151|NAT_mex|2020-09-03",
        "ID_CEC-21-2744|ST_2|CODE_15039|SX_M|RISK_2|AGE_38|SES_1|SCO_1|CD4_1|DRUG_0|MET_NA|APP_0|RES_2|REC_0|VEN_0|CL_151|NAT_mex|2021-02-23"
      ],
      "attributes":[
        "BULK"
      ]
    },
    {
      "source":666,
      "target":665,
      "directed":false,
      "length":0.00636741,
      "support":0.0,
      "removed":false,
      "sequences":[
        "ID_CEC-20-1349|ST_1|CODE_09007|SX_M|RISK_3|AGE_19|SES_2|SCO_2|CD4_2|DRUG_1|MET_NA|APP_1|RES_1|REC_0|VEN_1|CL_151|NAT_mex|2020-09-03",
        "ID_CEC-22-9534|ST_1|CODE_09007|SX_M|RISK_3|AGE_23|SES_2|SCO_2|CD4_1|DRUG_0|MET_NA|APP_0|RES_1|REC_0|VEN_0|CL_151|NAT_mex|2022-11-08"
      ],
      "attributes":[
        "BULK"
      ]
    },
    {
      "source":918,
      "target":919,
      "directed":false,
      "length":0.00176217,
      "support":0.0,
      "removed":false,
      "sequences":[
        "ID_CEC-20-1358|ST_1|CODE_09010|SX_M|RISK_3|AGE_18|SES_2|SCO_2|CD4_2|DRUG_1|MET_NA|APP_1|RES_2|REC_1|VEN_1|CL_401|NAT_mex|2020-09-04",
        "ID_CEC-21-3372|ST_1|CODE_09014|SX_M|RISK_3|AGE_28|SES_2|SCO_3|CD4_3|DRUG_1|MET_NA|APP_1|RES_2|REC_0|VEN_0|CL_401|NAT_mex|2021-04-21"
      ],
      "attributes":[
        "BULK"
      ]
    },
    {
      "source":918,
      "target":920,
      "directed":false,
      "length":0.00388355,
      "support":0.0,
      "removed":false,
      "sequences":[
        "ID_CEC-20-1358|ST_1|CODE_09010|SX_M|RISK_3|AGE_18|SES_2|SCO_2|CD4_2|DRUG_1|MET_NA|APP_1|RES_2|REC_1|VEN_1|CL_401|NAT_mex|2020-09-04",
        "ID_CEC-21-4091|ST_1|CODE_09010|SX_M|RISK_3|AGE_21|SES_2|SCO_2|CD4_2|DRUG_1|MET_NA|APP_1|RES_2|REC_1|VEN_1|CL_401|NAT_mex|2021-06-23"
      ],
      "attributes":[
        "BULK"
      ]
    },
    {
      "source":918,
      "target":921,
      "directed":false,
      "length":0.00246925,
      "support":0.0,
      "removed":false,
      "sequences":[
        "ID_CEC-20-1358|ST_1|CODE_09010|SX_M|RISK_3|AGE_18|SES_2|SCO_2|CD4_2|DRUG_1|MET_NA|APP_1|RES_2|REC_1|VEN_1|CL_401|NAT_mex|2020-09-04",
        "ID_CEC-22-6642|ST_2|CODE_15121|SX_M|RISK_3|AGE_30|SES_2|SCO_2|CD4_1|DRUG_1|MET_NA|APP_1|RES_2|REC_0|VEN_1|CL_401|NAT_mex|2022-03-01"
      ],
      "attributes":[
        "BULK"
      ]
    },
    {
      "source":918,
      "target":922,
      "directed":false,
      "length":0.00282197,
      "support":0.0,
      "removed":false,
      "sequences":[
        "ID_CEC-20-1358|ST_1|CODE_09010|SX_M|RISK_3|AGE_18|SES_2|SCO_2|CD4_2|DRUG_1|MET_NA|APP_1|RES_2|REC_1|VEN_1|CL_401|NAT_mex|2020-09-04",
        "ID_CEC-22-6821|ST_1|CODE_09016|SX_M|RISK_NA|AGE_46|SES_NA|SCO_NA|CD4_2|DRUG_NA|MET_NA|APP_NA|RES_2|REC_0|VEN_NA|CL_401|NAT_NA|2022-03-15"
      ],
      "attributes":[
        "BULK"
      ]
    },
    {
      "source":918,
      "target":923,
      "directed":false,
      "length":0.00388348,
      "support":0.0,
      "removed":false,
      "sequences":[
        "ID_CEC-20-1358|ST_1|CODE_09010|SX_M|RISK_3|AGE_18|SES_2|SCO_2|CD4_2|DRUG_1|MET_NA|APP_1|RES_2|REC_1|VEN_1|CL_401|NAT_mex|2020-09-04",
        "ID_CEC-22-8387|ST_1|CODE_09015|SX_F|RISK_1|AGE_53|SES_1|SCO_2|CD4_2|DRUG_1|MET_NA|APP_0|RES_2|REC_0|VEN_0|CL_401|NAT_mex|2022-07-20"
      ],
      "attributes":[
        "BULK"
      ]
    },
    {
      "source":918,
      "target":924,
      "directed":false,
      "length":0.00352991,
      "support":0.0,
      "removed":false,
      "sequences":[
        "ID_CEC-20-1358|ST_1|CODE_09010|SX_M|RISK_3|AGE_18|SES_2|SCO_2|CD4_2|DRUG_1|MET_NA|APP_1|RES_2|REC_1|VEN_1|CL_401|NAT_mex|2020-09-04",
        "ID_CEC-22-8782|ST_1|CODE_09014|SX_M|RISK_3|AGE_31|SES_2|SCO_3|CD4_1|DRUG_0|MET_NA|APP_0|RES_2|REC_0|VEN_0|CL_401|NAT_mex|2022-08-29"
      ],
      "attributes":[
        "BULK"
      ]
    },
    {
      "source":738,
      "target":739,
      "directed":false,
      "length":0.00743309,
      "support":0.0,
      "removed":false,
      "sequences":[
        "ID_CEC-20-1363|ST_2|CODE_15057|SX_M|RISK_3|AGE_21|SES_1|SCO_2|CD4_1|DRUG_1|MET_NA|APP_1|RES_1|REC_0|VEN_1|CL_42|NAT_mex|2020-09-04",
        "ID_CEC-20-1882|ST_2|CODE_15057|SX_M|RISK_3|AGE_19|SES_2|SCO_2|CD4_1|DRUG_0|MET_NA|APP_1|RES_1|REC_0|VEN_0|CL_42|NAT_mex|2020-10-29"
      ],
      "attributes":[
        "BULK"
      ]
    },
    {
      "source":738,
      "target":740,
      "directed":false,
      "length":0.00886475,
      "support":0.0,
      "removed":false,
      "sequences":[
        "ID_CEC-20-1363|ST_2|CODE_15057|SX_M|RISK_3|AGE_21|SES_1|SCO_2|CD4_1|DRUG_1|MET_NA|APP_1|RES_1|REC_0|VEN_1|CL_42|NAT_mex|2020-09-04",
        "ID_CEC-22-7588|ST_1|CODE_09003|SX_M|RISK_3|AGE_23|SES_1|SCO_2|CD4_2|DRUG_1|MET_NA|APP_1|RES_1|REC_0|VEN_0|CL_42|NAT_mex|2022-05-19"
      ],
      "attributes":[
        "BULK"
      ]
    },
    {
      "source":738,
      "target":741,
      "directed":false,
      "length":0.0106527,
      "support":0.0,
      "removed":false,
      "sequences":[
        "ID_CEC-20-1363|ST_2|CODE_15057|SX_M|RISK_3|AGE_21|SES_1|SCO_2|CD4_1|DRUG_1|MET_NA|APP_1|RES_1|REC_0|VEN_1|CL_42|NAT_mex|2020-09-04",
        "ID_CEC-22-7817|ST_1|CODE_09003|SX_M|RISK_3|AGE_32|SES_1|SCO_3|CD4_2|DRUG_1|MET_NA|APP_1|RES_1|REC_1|VEN_1|CL_42|NAT_mex|2022-06-03"
      ],
      "attributes":[
        "BULK"
      ]
    },
    {
      "source":738,
      "target":742,
      "directed":false,
      "length":0.00565363,
      "support":0.0,
      "removed":false,
      "sequences":[
        "ID_CEC-20-1363|ST_2|CODE_15057|SX_M|RISK_3|AGE_21|SES_1|SCO_2|CD4_1|DRUG_1|MET_NA|APP_1|RES_1|REC_0|VEN_1|CL_42|NAT_mex|2020-09-04",
        "ID_CEC-22-9058|ST_2|CODE_15026|SX_M|RISK_3|AGE_25|SES_1|SCO_2|CD4_1|DRUG_1|MET_NA|APP_1|RES_1|REC_0|VEN_0|CL_42|NAT_mex|2022-09-23"
      ],
      "attributes":[
        "BULK"
      ]
    },
    {
      "source":738,
      "target":743,
      "directed":false,
      "length":0.00957241,
      "support":0.0,
      "removed":false,
      "sequences":[
        "ID_CEC-20-1363|ST_2|CODE_15057|SX_M|RISK_3|AGE_21|SES_1|SCO_2|CD4_1|DRUG_1|MET_NA|APP_1|RES_1|REC_0|VEN_1|CL_42|NAT_mex|2020-09-04",
        "ID_CEC-22-9122|ST_2|CODE_15120|SX_M|RISK_3|AGE_24|SES_2|SCO_2|CD4_2|DRUG_1|MET_NA|APP_1|RES_1|REC_0|VEN_0|CL_42|NAT_mex|2022-09-26"
      ],
      "attributes":[
        "BULK"
      ]
    },
    {
      "source":855,
      "target":857,
      "directed":false,
      "length":0.00672214,
      "support":0.0,
      "removed":false,
      "sequences":[
        "ID_CEC-20-1365|ST_1|CODE_09007|SX_M|RISK_3|AGE_27|SES_2|SCO_2|CD4_1|DRUG_0|MET_NA|APP_0|RES_1|REC_0|VEN_0|CL_97|NAT_mex|2020-09-07",
        "ID_CEC-21-4340|ST_1|CODE_09012|SX_M|RISK_3|AGE_35|SES_2|SCO_3|CD4_2|DRUG_1|MET_NA|APP_0|RES_1|REC_0|VEN_0|CL_97|NAT_mex|2021-07-16"
      ],
      "attributes":[
        "BULK"
      ]
    },
    {
      "source":855,
      "target":858,
      "directed":false,
      "length":0.0063656,
      "support":0.0,
      "removed":false,
      "sequences":[
        "ID_CEC-20-1365|ST_1|CODE_09007|SX_M|RISK_3|AGE_27|SES_2|SCO_2|CD4_1|DRUG_0|MET_NA|APP_0|RES_1|REC_0|VEN_0|CL_97|NAT_mex|2020-09-07",
        "ID_CEC-21-4435|ST_1|CODE_09010|SX_M|RISK_3|AGE_24|SES_2|SCO_3|CD4_1|DRUG_1|MET_NA|APP_0|RES_1|REC_0|VEN_0|CL_97|NAT_mex|2021-08-02"
      ],
      "attributes":[
        "BULK"
      ]
    },
    {
      "source":855,
      "target":860,
      "directed":false,
      "length":0.00494229,
      "support":0.0,
      "removed":false,
      "sequences":[
        "ID_CEC-20-1365|ST_1|CODE_09007|SX_M|RISK_3|AGE_27|SES_2|SCO_2|CD4_1|DRUG_0|MET_NA|APP_0|RES_1|REC_0|VEN_0|CL_97|NAT_mex|2020-09-07",
        "ID_CEC-21-5482|ST_1|CODE_09015|SX_M|RISK_3|AGE_36|SES_2|SCO_3|CD4_3|DRUG_1|MET_NA|APP_1|RES_2|REC_0|VEN_0|CL_97|NAT_mex|2021-11-08"
      ],
      "attributes":[
        "BULK"
      ]
    },
    {
      "source":855,
      "target":859,
      "directed":false,
      "length":0.0125474,
      "support":0.0,
      "removed":false,
      "sequences":[
        "ID_CEC-20-1365|ST_1|CODE_09007|SX_M|RISK_3|AGE_27|SES_2|SCO_2|CD4_1|DRUG_0|MET_NA|APP_0|RES_1|REC_0|VEN_0|CL_97|NAT_mex|2020-09-07",
        "ID_CEC-22-7845|ST_1|CODE_09007|SX_M|RISK_3|AGE_30|SES_2|SCO_2|CD4_2|DRUG_1|MET_NA|APP_0|RES_1|REC_0|VEN_0|CL_97|NAT_mex|2022-06-06"
      ],
      "attributes":[
        "BULK"
      ]
    },
    {
      "source":1817,
      "target":1818,
      "directed":false,
      "length":0.00885738,
      "support":0.0,
      "removed":false,
      "sequences":[
        "ID_CEC-20-1367|ST_2|CODE_15121|SX_M|RISK_3|AGE_24|SES_1|SCO_3|CD4_1|DRUG_0|MET_NA|APP_0|RES_3|REC_0|VEN_0|CL_155|NAT_mex|2020-09-07",
        "ID_CEC-21-3010|ST_1|CODE_09011|SX_M|RISK_3|AGE_20|SES_1|SCO_2|CD4_1|DRUG_1|MET_NA|APP_1|RES_3|REC_0|VEN_1|CL_155|NAT_mex|2021-03-19"
      ],
      "attributes":[
        "BULK"
      ]
    },
    {
      "source":804,
      "target":800,
      "directed":false,
      "length":0.0128148,
      "support":0.0,
      "removed":false,
      "sequences":[
        "ID_CEC-20-1371|ST_1|CODE_09015|SX_M|RISK_3|AGE_30|SES_2|SCO_2|CD4_1|DRUG_1|MET_NA|APP_1|RES_1|REC_0|VEN_1|CL_150|NAT_mex|2020-09-07",
        "ID_CEC-21-4699|ST_1|CODE_09012|SX_M|RISK_3|AGE_23|SES_2|SCO_2|CD4_2|DRUG_0|MET_NA|APP_NA|RES_1|REC_1|VEN_NA|CL_150|NAT_mex|2021-08-30"
      ],
      "attributes":[
        "BULK"
      ]
    },
    {
      "source":804,
      "target":801,
      "directed":false,
      "length":0.00994043,
      "support":0.0,
      "removed":false,
      "sequences":[
        "ID_CEC-20-1371|ST_1|CODE_09015|SX_M|RISK_3|AGE_30|SES_2|SCO_2|CD4_1|DRUG_1|MET_NA|APP_1|RES_1|REC_0|VEN_1|CL_150|NAT_mex|2020-09-07",
        "ID_CEC-22-9074|ST_2|CODE_15121|SX_M|RISK_NA|AGE_22|SES_NA|SCO_NA|CD4_2|DRUG_NA|MET_NA|APP_NA|RES_1|REC_0|VEN_NA|CL_NA|NAT_NA|2022-09-26"
      ],
      "attributes":[
        "BULK"
      ]
    },
    {
      "source":206,
      "target":189,
      "directed":false,
      "length":0.0135325,
      "support":0.0,
      "removed":false,
      "sequences":[
        "ID_CEC-20-1376|ST_1|CODE_09002|SX_M|RISK_3|AGE_30|SES_1|SCO_3|CD4_2|DRUG_0|MET_NA|APP_1|RES_1|REC_1|VEN_0|CL_194|NAT_mex|2020-09-07",
        "ID_CEC-21-3126|ST_2|CODE_15104|SX_M|RISK_3|AGE_25|SES_1|SCO_2|CD4_1|DRUG_0|MET_NA|APP_1|RES_1|REC_0|VEN_0|CL_194|NAT_mex|2021-03-29"
      ],
      "attributes":[
        "BULK"
      ]
    },
    {
      "source":206,
      "target":192,
      "directed":false,
      "length":0.00424196,
      "support":0.0,
      "removed":false,
      "sequences":[
        "ID_CEC-20-1376|ST_1|CODE_09002|SX_M|RISK_3|AGE_30|SES_1|SCO_3|CD4_2|DRUG_0|MET_NA|APP_1|RES_1|REC_1|VEN_0|CL_194|NAT_mex|2020-09-07",
        "ID_CEC-21-4787|ST_1|CODE_09002|SX_M|RISK_3|AGE_23|SES_1|SCO_2|CD4_2|DRUG_0|MET_NA|APP_0|RES_1|REC_0|VEN_0|CL_194|NAT_mex|2021-09-08"
      ],
      "attributes":[
        "BULK"
      ]
    },
    {
      "source":206,
      "target":193,
      "directed":false,
      "length":0.0121058,
      "support":0.0,
      "removed":false,
      "sequences":[
        "ID_CEC-20-1376|ST_1|CODE_09002|SX_M|RISK_3|AGE_30|SES_1|SCO_3|CD4_2|DRUG_0|MET_NA|APP_1|RES_1|REC_1|VEN_0|CL_194|NAT_mex|2020-09-07",
        "ID_CEC-21-5727|ST_2|CODE_15013|SX_M|RISK_3|AGE_21|SES_1|SCO_2|CD4_2|DRUG_1|MET_NA|APP_1|RES_1|REC_0|VEN_1|CL_194|NAT_mex|2021-11-29"
      ],
      "attributes":[
        "BULK"
      ]
    },
    {
      "source":206,
      "target":194,
      "directed":false,
      "length":0.0113789,
      "support":0.0,
      "removed":false,
      "sequences":[
        "ID_CEC-20-1376|ST_1|CODE_09002|SX_M|RISK_3|AGE_30|SES_1|SCO_3|CD4_2|DRUG_0|MET_NA|APP_1|RES_1|REC_1|VEN_0|CL_194|NAT_mex|2020-09-07",
        "ID_CEC-22-6051|ST_2|CODE_15081|SX_M|RISK_3|AGE_25|SES_2|SCO_2|CD4_1|DRUG_0|MET_NA|APP_1|RES_1|REC_0|VEN_1|CL_194|NAT_mex|2022-01-10"
      ],
      "attributes":[
        "BULK"
      ]
    },
    {
      "source":206,
      "target":196,
      "directed":false,
      "length":0.0131808,
      "support":0.0,
      "removed":false,
      "sequences":[
        "ID_CEC-20-1376|ST_1|CODE_09002|SX_M|RISK_3|AGE_30|SES_1|SCO_3|CD4_2|DRUG_0|MET_NA|APP_1|RES_1|REC_1|VEN_0|CL_194|NAT_mex|2020-09-07",
        "ID_CEC-22-6244|ST_1|CODE_09012|SX_M|RISK_3|AGE_25|SES_1|SCO_2|CD4_2|DRUG_1|MET_NA|APP_1|RES_1|REC_0|VEN_1|CL_194|NAT_mex|2022-01-25"
      ],
      "attributes":[
        "BULK"
      ]
    },
    {
      "source":206,
      "target":197,
      "directed":false,
      "length":0.013605,
      "support":0.0,
      "removed":false,
      "sequences":[
        "ID_CEC-20-1376|ST_1|CODE_09002|SX_M|RISK_3|AGE_30|SES_1|SCO_3|CD4_2|DRUG_0|MET_NA|APP_1|RES_1|REC_1|VEN_0|CL_194|NAT_mex|2020-09-07",
        "ID_CEC-22-6438|ST_2|CODE_15033|SX_M|RISK_3|AGE_20|SES_2|SCO_2|CD4_1|DRUG_1|MET_NA|APP_1|RES_1|REC_0|VEN_1|CL_194|NAT_mex|2022-02-09"
      ],
      "attributes":[
        "BULK"
      ]
    },
    {
      "source":206,
      "target":199,
      "directed":false,
      "length":0.00566483,
      "support":0.0,
      "removed":false,
      "sequences":[
        "ID_CEC-20-1376|ST_1|CODE_09002|SX_M|RISK_3|AGE_30|SES_1|SCO_3|CD4_2|DRUG_0|MET_NA|APP_1|RES_1|REC_1|VEN_0|CL_194|NAT_mex|2020-09-07",
        "ID_CEC-22-6941|ST_1|CODE_09005|SX_M|RISK_3|AGE_28|SES_2|SCO_3|CD4_2|DRUG_0|MET_NA|APP_1|RES_1|REC_0|VEN_0|CL_194|NAT_mex|2022-03-25"
      ],
      "attributes":[
        "BULK"
      ]
    },
    {
      "source":206,
      "target":200,
      "directed":false,
      "length":0.0128083,
      "support":0.0,
      "removed":false,
      "sequences":[
        "ID_CEC-20-1376|ST_1|CODE_09002|SX_M|RISK_3|AGE_30|SES_1|SCO_3|CD4_2|DRUG_0|MET_NA|APP_1|RES_1|REC_1|VEN_0|CL_194|NAT_mex|2020-09-07",
        "ID_CEC-22-7299|ST_1|CODE_09016|SX_M|RISK_3|AGE_28|SES_2|SCO_2|CD4_1|DRUG_1|MET_NA|APP_0|RES_1|REC_0|VEN_1|CL_194|NAT_mex|2022-04-27"
      ],
      "attributes":[
        "BULK"
      ]
    },
    {
      "source":206,
      "target":201,
      "directed":false,
      "length":0.0138899,
      "support":0.0,
      "removed":false,
      "sequences":[
        "ID_CEC-20-1376|ST_1|CODE_09002|SX_M|RISK_3|AGE_30|SES_1|SCO_3|CD4_2|DRUG_0|MET_NA|APP_1|RES_1|REC_1|VEN_0|CL_194|NAT_mex|2020-09-07",
        "ID_CEC-22-8075|ST_2|CODE_15104|SX_M|RISK_3|AGE_20|SES_2|SCO_2|CD4_2|DRUG_1|MET_NA|APP_1|RES_1|REC_0|VEN_1|CL_194|NAT_mex|2022-06-24"
      ],
      "attributes":[
        "BULK"
      ]
    },
    {
      "source":206,
      "target":202,
      "directed":false,
      "length":0.0138863,
      "support":0.0,
      "removed":false,
      "sequences":[
        "ID_CEC-20-1376|ST_1|CODE_09002|SX_M|RISK_3|AGE_30|SES_1|SCO_3|CD4_2|DRUG_0|MET_NA|APP_1|RES_1|REC_1|VEN_0|CL_194|NAT_mex|2020-09-07",
        "ID_CEC-22-8236|ST_2|CODE_15081|SX_M|RISK_NA|AGE_25|SES_NA|SCO_NA|CD4_2|DRUG_NA|MET_NA|APP_NA|RES_1|REC_0|VEN_NA|CL_194|NAT_NA|2022-07-07"
      ],
      "attributes":[
        "BULK"
      ]
    },
    {
      "source":2017,
      "target":2018,
      "directed":false,
      "length":0.0,
      "support":0.0,
      "removed":false,
      "sequences":[
        "ID_CEC-20-1386|ST_2|CODE_15033|SX_M|RISK_3|AGE_21|SES_2|SCO_2|CD4_2|DRUG_0|MET_NA|APP_0|RES_1|REC_1|VEN_0|CL_590|NAT_mex|2020-09-08",
        "ID_CEC-20-1401|ST_2|CODE_15033|SX_M|RISK_3|AGE_30|SES_1|SCO_2|CD4_1|DRUG_0|MET_NA|APP_1|RES_1|REC_0|VEN_0|CL_590|NAT_mex|2020-09-10"
      ],
      "attributes":[
        "BULK"
      ]
    },
    {
      "source":2017,
      "target":2019,
      "directed":false,
      "length":0.0060052,
      "support":0.0,
      "removed":false,
      "sequences":[
        "ID_CEC-20-1386|ST_2|CODE_15033|SX_M|RISK_3|AGE_21|SES_2|SCO_2|CD4_2|DRUG_0|MET_NA|APP_0|RES_1|REC_1|VEN_0|CL_590|NAT_mex|2020-09-08",
        "ID_CEC-21-3959|ST_2|CODE_15033|SX_M|RISK_3|AGE_28|SES_1|SCO_2|CD4_1|DRUG_0|MET_NA|APP_0|RES_1|REC_0|VEN_0|CL_590|NAT_mex|2021-06-11"
      ],
      "attributes":[
        "BULK"
      ]
    },
    {
      "source":2022,
      "target":2021,
      "directed":false,
      "length":0.0131744,
      "support":0.0,
      "removed":false,
      "sequences":[
        "ID_CEC-20-1387|ST_1|CODE_09003|SX_M|RISK_3|AGE_27|SES_2|SCO_3|CD4_3|DRUG_1|MET_NA|APP_1|RES_1|REC_0|VEN_1|CL_591|NAT_mex|2020-09-08",
        "ID_CEC-21-2777|ST_1|CODE_09014|SX_M|RISK_3|AGE_42|SES_2|SCO_2|CD4_2|DRUG_1|MET_NA|APP_1|RES_1|REC_1|VEN_0|CL_591|NAT_mex|2021-02-25"
      ],
      "attributes":[
        "BULK"
      ]
    },
    {
      "source":2022,
      "target":2020,
      "directed":false,
      "length":0.0117336,
      "support":0.0,
      "removed":false,
      "sequences":[
        "ID_CEC-20-1387|ST_1|CODE_09003|SX_M|RISK_3|AGE_27|SES_2|SCO_3|CD4_3|DRUG_1|MET_NA|APP_1|RES_1|REC_0|VEN_1|CL_591|NAT_mex|2020-09-08",
        "ID_CEC-21-3484|ST_1|CODE_09014|SX_M|RISK_3|AGE_28|SES_2|SCO_2|CD4_2|DRUG_0|MET_NA|APP_1|RES_1|REC_0|VEN_0|CL_591|NAT_mex|2021-04-29"
      ],
      "attributes":[
        "BULK"
      ]
    },
    {
      "source":52,
      "target":41,
      "directed":false,
      "length":0.0106578,
      "support":0.0,
      "removed":false,
      "sequences":[
        "ID_CEC-20-1388|ST_1|CODE_09003|SX_M|RISK_3|AGE_32|SES_2|SCO_2|CD4_1|DRUG_0|MET_NA|APP_0|RES_1|REC_0|VEN_0|CL_10|NAT_mex|2020-09-08",
        "ID_CEC-21-5848|ST_1|CODE_09015|SX_M|RISK_3|AGE_24|SES_2|SCO_2|CD4_3|DRUG_1|MET_NA|APP_0|RES_1|REC_0|VEN_0|CL_10|NAT_mex|2021-12-07"
      ],
      "attributes":[
        "BULK"
      ]
    },
    {
      "source":52,
      "target":45,
      "directed":false,
      "length":0.0120821,
      "support":0.0,
      "removed":false,
      "sequences":[
        "ID_CEC-20-1388|ST_1|CODE_09003|SX_M|RISK_3|AGE_32|SES_2|SCO_2|CD4_1|DRUG_0|MET_NA|APP_0|RES_1|REC_0|VEN_0|CL_10|NAT_mex|2020-09-08",
        "ID_CEC-22-7787|ST_2|CODE_15039|SX_M|RISK_3|AGE_28|SES_1|SCO_2|CD4_2|DRUG_1|MET_NA|APP_1|RES_1|REC_0|VEN_1|CL_10|NAT_mex|2022-06-02"
      ],
      "attributes":[
        "BULK"
      ]
    },
    {
      "source":129,
      "target":122,
      "directed":false,
      "length":0.00636422,
      "support":0.0,
      "removed":false,
      "sequences":[
        "ID_CEC-20-1390|ST_1|CODE_09005|SX_M|RISK_3|AGE_33|SES_1|SCO_2|CD4_1|DRUG_0|MET_NA|APP_0|RES_1|REC_0|VEN_0|CL_75|NAT_mex|2020-09-08",
        "ID_CEC-21-2908|ST_2|CODE_15081|SX_M|RISK_3|AGE_27|SES_2|SCO_2|CD4_1|DRUG_0|MET_NA|APP_0|RES_1|REC_0|VEN_NA|CL_75|NAT_mex|2021-03-09"
      ],
      "attributes":[
        "BULK"
      ]
    },
    {
      "source":129,
      "target":123,
      "directed":false,
      "length":0.0138868,
      "support":0.0,
      "removed":false,
      "sequences":[
        "ID_CEC-20-1390|ST_1|CODE_09005|SX_M|RISK_3|AGE_33|SES_1|SCO_2|CD4_1|DRUG_0|MET_NA|APP_0|RES_1|REC_0|VEN_0|CL_75|NAT_mex|2020-09-08",
        "ID_CEC-21-3218|ST_1|CODE_07106|SX_F|RISK_4|AGE_29|SES_2|SCO_3|CD4_1|DRUG_1|MET_NA|APP_NA|RES_1|REC_0|VEN_NA|CL_75|NAT_mex|2021-04-08"
      ],
      "attributes":[
        "BULK"
      ]
    },
    {
      "source":129,
      "target":113,
      "directed":false,
      "length":0.010288,
      "support":0.0,
      "removed":false,
      "sequences":[
        "ID_CEC-20-1390|ST_1|CODE_09005|SX_M|RISK_3|AGE_33|SES_1|SCO_2|CD4_1|DRUG_0|MET_NA|APP_0|RES_1|REC_0|VEN_0|CL_75|NAT_mex|2020-09-08",
        "ID_CEC-21-4493|ST_1|CODE_09007|SX_M|RISK_3|AGE_23|SES_2|SCO_2|CD4_2|DRUG_NA|MET_NA|APP_NA|RES_1|REC_0|VEN_NA|CL_75|NAT_mex|2021-08-06"
      ],
      "attributes":[
        "BULK"
      ]
    },
    {
      "source":129,
      "target":115,
      "directed":false,
      "length":0.0128028,
      "support":0.0,
      "removed":false,
      "sequences":[
        "ID_CEC-20-1390|ST_1|CODE_09005|SX_M|RISK_3|AGE_33|SES_1|SCO_2|CD4_1|DRUG_0|MET_NA|APP_0|RES_1|REC_0|VEN_0|CL_75|NAT_mex|2020-09-08",
        "ID_CEC-21-5320|ST_2|CODE_15108|SX_M|RISK_3|AGE_21|SES_2|SCO_2|CD4_1|DRUG_0|MET_NA|APP_0|RES_1|REC_0|VEN_0|CL_75|NAT_mex|2021-10-22"
      ],
      "attributes":[
        "BULK"
      ]
    },
    {
      "source":129,
      "target":118,
      "directed":false,
      "length":0.00921983,
      "support":0.0,
      "removed":false,
      "sequences":[
        "ID_CEC-20-1390|ST_1|CODE_09005|SX_M|RISK_3|AGE_33|SES_1|SCO_2|CD4_1|DRUG_0|MET_NA|APP_0|RES_1|REC_0|VEN_0|CL_75|NAT_mex|2020-09-08",
        "ID_CEC-22-6626|ST_2|CODE_15081|SX_M|RISK_3|AGE_27|SES_1|SCO_2|CD4_1|DRUG_0|MET_NA|APP_1|RES_1|REC_0|VEN_1|CL_75|NAT_mex|2022-02-28"
      ],
      "attributes":[
        "BULK"
      ]
    },
    {
      "source":624,
      "target":625,
      "directed":false,
      "length":0.00247171,
      "support":0.0,
      "removed":false,
      "sequences":[
        "ID_CEC-20-1393|ST_1|CODE_09005|SX_M|RISK_3|AGE_29|SES_2|SCO_2|CD4_1|DRUG_1|MET_1|APP_1|RES_1|REC_0|VEN_0|CL_389|NAT_mex|2020-09-09",
        "ID_CEC-20-1433|ST_2|CODE_15033|SX_M|RISK_3|AGE_26|SES_1|SCO_2|CD4_1|DRUG_1|MET_NA|APP_1|RES_1|REC_0|VEN_0|CL_389|NAT_mex|2020-09-14"
      ],
      "attributes":[
        "BULK"
      ]
    },
    {
      "source":624,
      "target":626,
      "directed":false,
      "length":0.012435,
      "support":0.0,
      "removed":false,
      "sequences":[
        "ID_CEC-20-1393|ST_1|CODE_09005|SX_M|RISK_3|AGE_29|SES_2|SCO_2|CD4_1|DRUG_1|MET_1|APP_1|RES_1|REC_0|VEN_0|CL_389|NAT_mex|2020-09-09",
        "ID_CEC-20-1859|ST_1|CODE_09016|SX_M|RISK_3|AGE_21|SES_2|SCO_3|CD4_2|DRUG_0|MET_NA|APP_0|RES_1|REC_0|VEN_1|CL_389|NAT_mex|2020-10-27"
      ],
      "attributes":[
        "BULK"
      ]
    },
    {
      "source":624,
      "target":628,
      "directed":false,
      "length":0.0131652,
      "support":0.0,
      "removed":false,
      "sequences":[
        "ID_CEC-20-1393|ST_1|CODE_09005|SX_M|RISK_3|AGE_29|SES_2|SCO_2|CD4_1|DRUG_1|MET_1|APP_1|RES_1|REC_0|VEN_0|CL_389|NAT_mex|2020-09-09",
        "ID_CEC-21-5415|ST_2|CODE_15121|SX_M|RISK_3|AGE_33|SES_2|SCO_2|CD4_1|DRUG_1|MET_NA|APP_1|RES_1|REC_0|VEN_1|CL_389|NAT_mex|2021-11-01"
      ],
      "attributes":[
        "BULK"
      ]
    },
    {
      "source":624,
      "target":631,
      "directed":false,
      "length":0.0126202,
      "support":0.0,
      "removed":false,
      "sequences":[
        "ID_CEC-20-1393|ST_1|CODE_09005|SX_M|RISK_3|AGE_29|SES_2|SCO_2|CD4_1|DRUG_1|MET_1|APP_1|RES_1|REC_0|VEN_0|CL_389|NAT_mex|2020-09-09",
        "ID_CEC-22-7053|ST_1|CODE_09005|SX_M|RISK_3|AGE_24|SES_2|SCO_2|CD4_1|DRUG_1|MET_NA|APP_1|RES_1|REC_0|VEN_1|CL_389|NAT_mex|2022-04-04"
      ],
      "attributes":[
        "BULK"
      ]
    },
    {
      "source":624,
      "target":629,
      "directed":false,
      "length":0.0106452,
      "support":0.0,
      "removed":false,
      "sequences":[
        "ID_CEC-20-1393|ST_1|CODE_09005|SX_M|RISK_3|AGE_29|SES_2|SCO_2|CD4_1|DRUG_1|MET_1|APP_1|RES_1|REC_0|VEN_0|CL_389|NAT_mex|2020-09-09",
        "ID_CEC-22-7147|ST_2|CODE_15020|SX_M|RISK_3|AGE_20|SES_2|SCO_2|CD4_1|DRUG_1|MET_NA|APP_1|RES_1|REC_0|VEN_0|CL_389|NAT_mex|2022-04-12"
      ],
      "attributes":[
        "BULK"
      ]
    },
    {
      "source":2625,
      "target":2624,
      "directed":false,
      "length":0.0113767,
      "support":0.0,
      "removed":false,
      "sequences":[
        "ID_CEC-20-1394|ST_2|CODE_15020|SX_M|RISK_3|AGE_24|SES_2|SCO_2|CD4_1|DRUG_0|MET_NA|APP_0|RES_1|REC_0|VEN_0|CL_NA|NAT_mex|2020-09-09",
        "ID_CEC-21-3097|ST_2|CODE_15033|SX_M|RISK_3|AGE_21|SES_2|SCO_2|CD4_2|DRUG_1|MET_NA|APP_0|RES_1|REC_0|VEN_0|CL_NA|NAT_mex|2021-03-26"
      ],
      "attributes":[
        "BULK"
      ]
    },
    {
      "source":976,
      "target":977,
      "directed":false,
      "length":0.0,
      "support":0.0,
      "removed":false,
      "sequences":[
        "ID_CEC-20-1396|ST_1|CODE_09007|SX_M|RISK_3|AGE_18|SES_2|SCO_2|CD4_2|DRUG_1|MET_NA|APP_1|RES_2|REC_0|VEN_1|CL_145|NAT_mex|2020-09-09",
        "ID_CEC-20-1459|ST_1|CODE_09003|SX_M|RISK_3|AGE_20|SES_2|SCO_2|CD4_1|DRUG_0|MET_NA|APP_1|RES_2|REC_0|VEN_1|CL_145|NAT_mex|2020-09-17"
      ],
      "attributes":[
        "BULK"
      ]
    },
    {
      "source":976,
      "target":973,
      "directed":false,
      "length":0.00035195,
      "support":0.0,
      "removed":false,
      "sequences":[
        "ID_CEC-20-1396|ST_1|CODE_09007|SX_M|RISK_3|AGE_18|SES_2|SCO_2|CD4_2|DRUG_1|MET_NA|APP_1|RES_2|REC_0|VEN_1|CL_145|NAT_mex|2020-09-09",
        "ID_CEC-21-2996|ST_1|CODE_09007|SX_FT|RISK_4|AGE_26|SES_2|SCO_2|CD4_2|DRUG_0|MET_NA|APP_NA|RES_2|REC_0|VEN_NA|CL_145|NAT_mex|2021-03-18"
      ],
      "attributes":[
        "BULK"
      ]
    },
    {
      "source":976,
      "target":974,
      "directed":false,
      "length":0.0120724,
      "support":0.0,
      "removed":false,
      "sequences":[
        "ID_CEC-20-1396|ST_1|CODE_09007|SX_M|RISK_3|AGE_18|SES_2|SCO_2|CD4_2|DRUG_1|MET_NA|APP_1|RES_2|REC_0|VEN_1|CL_145|NAT_mex|2020-09-09",
        "ID_CEC-21-4188|ST_1|CODE_09016|SX_M|RISK_3|AGE_39|SES_2|SCO_3|CD4_1|DRUG_1|MET_NA|APP_1|RES_1|REC_0|VEN_0|CL_145|NAT_mex|2021-07-02"
      ],
      "attributes":[
        "BULK"
      ]
    },
    {
      "source":2626,
      "target":2627,
      "directed":false,
      "length":0.00565444,
      "support":0.0,
      "removed":false,
      "sequences":[
        "ID_CEC-20-1398|ST_1|CODE_09003|SX_M|RISK_3|AGE_32|SES_2|SCO_3|CD4_1|DRUG_1|MET_NA|APP_0|RES_2|REC_0|VEN_0|CL_836|NAT_mex|2020-09-10",
        "ID_CEC-21-3541|ST_1|CODE_09004|SX_M|RISK_3|AGE_30|SES_2|SCO_2|CD4_1|DRUG_0|MET_NA|APP_1|RES_1|REC_0|VEN_1|CL_836|NAT_mex|2021-05-06"
      ],
      "attributes":[
        "BULK"
      ]
    },
    {
      "source":2628,
      "target":2629,
      "directed":false,
      "length":0.0102996,
      "support":0.0,
      "removed":false,
      "sequences":[
        "ID_CEC-20-1399|ST_1|CODE_09013|SX_M|RISK_2|AGE_27|SES_2|SCO_2|CD4_1|DRUG_1|MET_NA|APP_0|RES_1|REC_0|VEN_NA|CL_837|NAT_mex|2020-09-10",
        "ID_CEC-22-7885|ST_2|CODE_15057|SX_M|RISK_3|AGE_22|SES_1|SCO_2|CD4_2|DRUG_1|MET_NA|APP_1|RES_1|REC_1|VEN_1|CL_837|NAT_mex|2022-06-09"
      ],
      "attributes":[
        "BULK"
      ]
    },
    {
      "source":2025,
      "target":2023,
      "directed":false,
      "length":0.00211336,
      "support":0.0,
      "removed":false,
      "sequences":[
        "ID_CEC-20-1400|ST_2|CODE_15013|SX_M|RISK_3|AGE_25|SES_1|SCO_2|CD4_1|DRUG_0|MET_NA|APP_1|RES_2|REC_0|VEN_0|CL_438|NAT_mex|2020-09-10",
        "ID_CEC-21-2458|ST_2|CODE_15013|SX_M|RISK_3|AGE_24|SES_2|SCO_3|CD4_2|DRUG_0|MET_NA|APP_0|RES_2|REC_1|VEN_0|CL_438|NAT_mex|2021-01-22"
      ],
      "attributes":[
        "BULK"
      ]
    },
    {
      "source":2025,
      "target":2024,
      "directed":false,
      "length":0.00211546,
      "support":0.0,
      "removed":false,
      "sequences":[
        "ID_CEC-20-1400|ST_2|CODE_15013|SX_M|RISK_3|AGE_25|SES_1|SCO_2|CD4_1|DRUG_0|MET_NA|APP_1|RES_2|REC_0|VEN_0|CL_438|NAT_mex|2020-09-10",
        "ID_CEC-21-4277|ST_2|CODE_15013|SX_M|RISK_3|AGE_34|SES_2|SCO_3|CD4_3|DRUG_1|MET_NA|APP_1|RES_2|REC_0|VEN_0|CL_438|NAT_mex|2021-07-12"
      ],
      "attributes":[
        "BULK"
      ]
    },
    {
      "source":2018,
      "target":2019,
      "directed":false,
      "length":0.00565025,
      "support":0.0,
      "removed":false,
      "sequences":[
        "ID_CEC-20-1401|ST_2|CODE_15033|SX_M|RISK_3|AGE_30|SES_1|SCO_2|CD4_1|DRUG_0|MET_NA|APP_1|RES_1|REC_0|VEN_0|CL_590|NAT_mex|2020-09-10",
        "ID_CEC-21-3959|ST_2|CODE_15033|SX_M|RISK_3|AGE_28|SES_1|SCO_2|CD4_1|DRUG_0|MET_NA|APP_0|RES_1|REC_0|VEN_0|CL_590|NAT_mex|2021-06-11"
      ],
      "attributes":[
        "BULK"
      ]
    },
    {
      "source":2630,
      "target":2631,
      "directed":false,
      "length":0.0031728,
      "support":0.0,
      "removed":false,
      "sequences":[
        "ID_CEC-20-1409|ST_2|CODE_15122|SX_M|RISK_3|AGE_22|SES_2|SCO_2|CD4_1|DRUG_0|MET_NA|APP_0|RES_1|REC_0|VEN_0|CL_839|NAT_mex|2020-09-11",
        "ID_CEC-21-5135|ST_1|CODE_09007|SX_M|RISK_3|AGE_28|SES_2|SCO_3|CD4_2|DRUG_0|MET_NA|APP_0|RES_1|REC_0|VEN_0|CL_839|NAT_mex|2021-10-08"
      ],
      "attributes":[
        "BULK"
      ]
    },
    {
      "source":1560,
      "target":1561,
      "directed":false,
      "length":0.00246777,
      "support":0.0,
      "removed":false,
      "sequences":[
        "ID_CEC-20-1410|ST_1|CODE_09014|SX_M|RISK_3|AGE_37|SES_2|SCO_3|CD4_2|DRUG_1|MET_NA|APP_1|RES_1|REC_0|VEN_0|CL_211|NAT_mex|2020-09-11",
        "ID_CEC-20-1509|ST_1|CODE_09014|SX_M|RISK_3|AGE_35|SES_2|SCO_3|CD4_2|DRUG_1|MET_NA|APP_0|RES_1|REC_1|VEN_0|CL_211|NAT_mex|2020-09-24"
      ],
      "attributes":[
        "BULK"
      ]
    },
    {
      "source":1560,
      "target":1562,
      "directed":false,
      "length":0.0113682,
      "support":0.0,
      "removed":false,
      "sequences":[
        "ID_CEC-20-1410|ST_1|CODE_09014|SX_M|RISK_3|AGE_37|SES_2|SCO_3|CD4_2|DRUG_1|MET_NA|APP_1|RES_1|REC_0|VEN_0|CL_211|NAT_mex|2020-09-11",
        "ID_CEC-22-6928|ST_1|CODE_09003|SX_M|RISK_3|AGE_35|SES_1|SCO_3|CD4_1|DRUG_0|MET_NA|APP_0|RES_1|REC_0|VEN_1|CL_211|NAT_mex|2022-03-24"
      ],
      "attributes":[
        "BULK"
      ]
    },
    {
      "source":1560,
      "target":1563,
      "directed":false,
      "length":0.0120704,
      "support":0.0,
      "removed":false,
      "sequences":[
        "ID_CEC-20-1410|ST_1|CODE_09014|SX_M|RISK_3|AGE_37|SES_2|SCO_3|CD4_2|DRUG_1|MET_NA|APP_1|RES_1|REC_0|VEN_0|CL_211|NAT_mex|2020-09-11",
        "ID_CEC-22-9583|ST_1|CODE_09015|SX_M|RISK_3|AGE_26|SES_2|SCO_3|CD4_3|DRUG_1|MET_NA|APP_1|RES_1|REC_1|VEN_0|CL_211|NAT_mex|2022-11-15"
      ],
      "attributes":[
        "BULK"
      ]
    },
    {
      "source":2633,
      "target":2632,
      "directed":false,
      "length":0.00743179,
      "support":0.0,
      "removed":false,
      "sequences":[
        "ID_CEC-20-1413|ST_1|CODE_09010|SX_M|RISK_3|AGE_37|SES_2|SCO_3|CD4_1|DRUG_0|MET_NA|APP_0|RES_1|REC_0|VEN_0|CL_840|NAT_mex|2020-09-11",
        "ID_CEC-21-2952|ST_1|CODE_09010|SX_M|RISK_3|AGE_36|SES_1|SCO_1|CD4_1|DRUG_0|MET_NA|APP_0|RES_1|REC_0|VEN_0|CL_840|NAT_mex|2021-03-16"
      ],
      "attributes":[
        "BULK"
      ]
    },
    {
      "source":2000,
      "target":2001,
      "directed":false,
      "length":0.00246801,
      "support":0.0,
      "removed":false,
      "sequences":[
        "ID_CEC-20-1421|ST_1|CODE_09014|SX_M|RISK_3|AGE_29|SES_2|SCO_3|CD4_2|DRUG_1|MET_NA|APP_1|RES_1|REC_0|VEN_0|CL_292|NAT_mex|2020-09-11",
        "ID_CEC-21-3234|ST_1|CODE_09004|SX_M|RISK_NA|AGE_30|SES_2|SCO_3|CD4_1|DRUG_NA|MET_NA|APP_NA|RES_3|REC_0|VEN_NA|CL_292|NAT_mex|2021-04-09"
      ],
      "attributes":[
        "BULK"
      ]
    },
    {
      "source":2634,
      "target":2635,
      "directed":false,
      "length":0.0120736,
      "support":0.0,
      "removed":false,
      "sequences":[
        "ID_CEC-20-1425|ST_1|CODE_09015|SX_M|RISK_3|AGE_31|SES_2|SCO_3|CD4_2|DRUG_1|MET_NA|APP_1|RES_2|REC_0|VEN_0|CL_842|NAT_mex|2020-09-14",
        "ID_CEC-22-6191|ST_1|CODE_09006|SX_M|RISK_3|AGE_35|SES_1|SCO_3|CD4_1|DRUG_1|MET_NA|APP_0|RES_2|REC_0|VEN_0|CL_842|NAT_mex|2022-01-19"
      ],
      "attributes":[
        "BULK"
      ]
    },
    {
      "source":1189,
      "target":1188,
      "directed":false,
      "length":0.00423545,
      "support":0.0,
      "removed":false,
      "sequences":[
        "ID_CEC-20-1428|ST_2|CODE_15122|SX_M|RISK_3|AGE_21|SES_2|SCO_2|CD4_2|DRUG_1|MET_NA|APP_1|RES_1|REC_0|VEN_0|CL_439|NAT_mex|2020-09-14",
        "ID_CEC-21-2910|ST_1|CODE_09007|SX_M|RISK_3|AGE_25|SES_1|SCO_NA|CD4_2|DRUG_1|MET_NA|APP_0|RES_1|REC_1|VEN_NA|CL_439|NAT_mex|2021-03-08"
      ],
      "attributes":[
        "BULK"
      ]
    },
    {
      "source":155,
      "target":156,
      "directed":false,
      "length":0.0131664,
      "support":0.0,
      "removed":false,
      "sequences":[
        "ID_CEC-20-1430|ST_1|CODE_09015|SX_M|RISK_3|AGE_41|SES_2|SCO_2|CD4_1|DRUG_1|MET_1|APP_1|RES_2|REC_0|VEN_0|CL_19|NAT_mex|2020-09-14",
        "ID_CEC-20-1714|ST_1|CODE_09003|SX_M|RISK_3|AGE_28|SES_1|SCO_3|CD4_1|DRUG_0|MET_NA|APP_1|RES_2|REC_0|VEN_0|CL_19|NAT_mex|2020-10-15"
      ],
      "attributes":[
        "BULK"
      ]
    },
    {
      "source":155,
      "target":157,
      "directed":false,
      "length":0.00885549,
      "support":0.0,
      "removed":false,
      "sequences":[
        "ID_CEC-20-1430|ST_1|CODE_09015|SX_M|RISK_3|AGE_41|SES_2|SCO_2|CD4_1|DRUG_1|MET_1|APP_1|RES_2|REC_0|VEN_0|CL_19|NAT_mex|2020-09-14",
        "ID_CEC-20-1786|ST_1|CODE_09007|SX_M|RISK_3|AGE_29|SES_2|SCO_NA|CD4_1|DRUG_0|MET_NA|APP_0|RES_2|REC_0|VEN_0|CL_19|NAT_mex|2020-10-21"
      ],
      "attributes":[
        "BULK"
      ]
    },
    {
      "source":155,
      "target":159,
      "directed":false,
      "length":0.0135132,
      "support":0.0,
      "removed":false,
      "sequences":[
        "ID_CEC-20-1430|ST_1|CODE_09015|SX_M|RISK_3|AGE_41|SES_2|SCO_2|CD4_1|DRUG_1|MET_1|APP_1|RES_2|REC_0|VEN_0|CL_19|NAT_mex|2020-09-14",
        "ID_CEC-21-3823|ST_1|CODE_09003|SX_M|RISK_3|AGE_27|SES_2|SCO_2|CD4_3|DRUG_1|MET_NA|APP_1|RES_2|REC_0|VEN_1|CL_19|NAT_mex|2021-05-31"
      ],
      "attributes":[
        "BULK"
      ]
    },
    {
      "source":155,
      "target":161,
      "directed":false,
      "length":0.0127906,
      "support":0.0,
      "removed":false,
      "sequences":[
        "ID_CEC-20-1430|ST_1|CODE_09015|SX_M|RISK_3|AGE_41|SES_2|SCO_2|CD4_1|DRUG_1|MET_1|APP_1|RES_2|REC_0|VEN_0|CL_19|NAT_mex|2020-09-14",
        "ID_CEC-21-4987|ST_1|CODE_09003|SX_M|RISK_3|AGE_26|SES_2|SCO_2|CD4_3|DRUG_1|MET_NA|APP_1|RES_2|REC_0|VEN_0|CL_19|NAT_mex|2021-09-27"
      ],
      "attributes":[
        "BULK"
      ]
    },
    {
      "source":155,
      "target":168,
      "directed":false,
      "length":0.0138641,
      "support":0.0,
      "removed":false,
      "sequences":[
        "ID_CEC-20-1430|ST_1|CODE_09015|SX_M|RISK_3|AGE_41|SES_2|SCO_2|CD4_1|DRUG_1|MET_1|APP_1|RES_2|REC_0|VEN_0|CL_19|NAT_mex|2020-09-14",
        "ID_CEC-22-7100|ST_1|CODE_09003|SX_M|RISK_3|AGE_34|SES_1|SCO_3|CD4_2|DRUG_1|MET_NA|APP_1|RES_2|REC_0|VEN_1|CL_19|NAT_mex|2022-04-07"
      ],
      "attributes":[
        "BULK"
      ]
    },
    {
      "source":155,
      "target":169,
      "directed":false,
      "length":0.0138739,
      "support":0.0,
      "removed":false,
      "sequences":[
        "ID_CEC-20-1430|ST_1|CODE_09015|SX_M|RISK_3|AGE_41|SES_2|SCO_2|CD4_1|DRUG_1|MET_1|APP_1|RES_2|REC_0|VEN_0|CL_19|NAT_mex|2020-09-14",
        "ID_CEC-22-8195|ST_1|CODE_09003|SX_M|RISK_3|AGE_30|SES_1|SCO_2|CD4_2|DRUG_1|MET_NA|APP_0|RES_2|REC_0|VEN_0|CL_19|NAT_mex|2022-07-05"
      ],
      "attributes":[
        "BULK"
      ]
    },
    {
      "source":625,
      "target":631,
      "directed":false,
      "length":0.00282085,
      "support":0.0,
      "removed":false,
      "sequences":[
        "ID_CEC-20-1433|ST_2|CODE_15033|SX_M|RISK_3|AGE_26|SES_1|SCO_2|CD4_1|DRUG_1|MET_NA|APP_1|RES_1|REC_0|VEN_0|CL_389|NAT_mex|2020-09-14",
        "ID_CEC-22-7053|ST_1|CODE_09005|SX_M|RISK_3|AGE_24|SES_2|SCO_2|CD4_1|DRUG_1|MET_NA|APP_1|RES_1|REC_0|VEN_1|CL_389|NAT_mex|2022-04-04"
      ],
      "attributes":[
        "BULK"
      ]
    },
    {
      "source":625,
      "target":629,
      "directed":false,
      "length":0.0128165,
      "support":0.0,
      "removed":false,
      "sequences":[
        "ID_CEC-20-1433|ST_2|CODE_15033|SX_M|RISK_3|AGE_26|SES_1|SCO_2|CD4_1|DRUG_1|MET_NA|APP_1|RES_1|REC_0|VEN_0|CL_389|NAT_mex|2020-09-14",
        "ID_CEC-22-7147|ST_2|CODE_15020|SX_M|RISK_3|AGE_20|SES_2|SCO_2|CD4_1|DRUG_1|MET_NA|APP_1|RES_1|REC_0|VEN_0|CL_389|NAT_mex|2022-04-12"
      ],
      "attributes":[
        "BULK"
      ]
    },
    {
      "source":1194,
      "target":1190,
      "directed":false,
      "length":0.000351835,
      "support":0.0,
      "removed":false,
      "sequences":[
        "ID_CEC-20-1434|ST_2|CODE_15104|SX_M|RISK_3|AGE_23|SES_2|SCO_3|CD4_2|DRUG_1|MET_NA|APP_1|RES_2|REC_0|VEN_1|CL_51|NAT_mex|2020-09-14",
        "ID_CEC-21-2590|ST_2|CODE_15104|SX_M|RISK_3|AGE_31|SES_1|SCO_2|CD4_2|DRUG_0|MET_NA|APP_0|RES_6|REC_0|VEN_0|CL_51|NAT_mex|2021-02-08"
      ],
      "attributes":[
        "BULK"
      ]
    },
    {
      "source":1194,
      "target":1191,
      "directed":false,
      "length":0.00352824,
      "support":0.0,
      "removed":false,
      "sequences":[
        "ID_CEC-20-1434|ST_2|CODE_15104|SX_M|RISK_3|AGE_23|SES_2|SCO_3|CD4_2|DRUG_1|MET_NA|APP_1|RES_2|REC_0|VEN_1|CL_51|NAT_mex|2020-09-14",
        "ID_CEC-21-4580|ST_1|CODE_09005|SX_M|RISK_3|AGE_32|SES_1|SCO_2|CD4_2|DRUG_0|MET_NA|APP_0|RES_2|REC_0|VEN_0|CL_51|NAT_mex|2021-08-16"
      ],
      "attributes":[
        "BULK"
      ]
    },
    {
      "source":1194,
      "target":1193,
      "directed":false,
      "length":0.00105567,
      "support":0.0,
      "removed":false,
      "sequences":[
        "ID_CEC-20-1434|ST_2|CODE_15104|SX_M|RISK_3|AGE_23|SES_2|SCO_3|CD4_2|DRUG_1|MET_NA|APP_1|RES_2|REC_0|VEN_1|CL_51|NAT_mex|2020-09-14",
        "ID_CEC-21-5361|ST_2|CODE_15013|SX_M|RISK_3|AGE_28|SES_2|SCO_3|CD4_2|DRUG_1|MET_NA|APP_0|RES_2|REC_0|VEN_0|CL_51|NAT_NA|2021-10-26"
      ],
      "attributes":[
        "BULK"
      ]
    },
    {
      "source":2026,
      "target":2027,
      "directed":false,
      "length":0.00779138,
      "support":0.0,
      "removed":false,
      "sequences":[
        "ID_CEC-20-1436|ST_2|CODE_15033|SX_M|RISK_3|AGE_41|SES_1|SCO_1|CD4_1|DRUG_0|MET_NA|APP_1|RES_1|REC_0|VEN_1|CL_844|NAT_mex|2020-09-14",
        "ID_CEC-21-4812|ST_1|CODE_09007|SX_M|RISK_3|AGE_37|SES_1|SCO_3|CD4_2|DRUG_1|MET_NA|APP_0|RES_1|REC_0|VEN_1|CL_844|NAT_mex|2021-09-13"
      ],
      "attributes":[
        "BULK"
      ]
    },
    {
      "source":2026,
      "target":2028,
      "directed":false,
      "length":0.00494609,
      "support":0.0,
      "removed":false,
      "sequences":[
        "ID_CEC-20-1436|ST_2|CODE_15033|SX_M|RISK_3|AGE_41|SES_1|SCO_1|CD4_1|DRUG_0|MET_NA|APP_1|RES_1|REC_0|VEN_1|CL_844|NAT_mex|2020-09-14",
        "ID_CEC-22-9197|ST_1|CODE_09015|SX_M|RISK_3|AGE_38|SES_2|SCO_2|CD4_1|DRUG_1|MET_NA|APP_1|RES_1|REC_0|VEN_0|CL_844|NAT_mex|2022-10-04"
      ],
      "attributes":[
        "BULK"
      ]
    },
    {
      "source":1383,
      "target":1380,
      "directed":false,
      "length":0.00458837,
      "support":0.0,
      "removed":false,
      "sequences":[
        "ID_CEC-20-1439|ST_2|CODE_15058|SX_M|RISK_3|AGE_35|SES_2|SCO_2|CD4_2|DRUG_0|MET_NA|APP_0|RES_1|REC_0|VEN_0|CL_115|NAT_mex|2020-09-15",
        "ID_CEC-21-3580|ST_1|CODE_09007|SX_M|RISK_3|AGE_35|SES_1|SCO_2|CD4_2|DRUG_1|MET_NA|APP_1|RES_1|REC_0|VEN_0|CL_115|NAT_mex|2021-05-07"
      ],
      "attributes":[
        "BULK"
      ]
    },
    {
      "source":1383,
      "target":1381,
      "directed":false,
      "length":0.00317499,
      "support":0.0,
      "removed":false,
      "sequences":[
        "ID_CEC-20-1439|ST_2|CODE_15058|SX_M|RISK_3|AGE_35|SES_2|SCO_2|CD4_2|DRUG_0|MET_NA|APP_0|RES_1|REC_0|VEN_0|CL_115|NAT_mex|2020-09-15",
        "ID_CEC-21-4006|ST_1|CODE_09015|SX_M|RISK_3|AGE_32|SES_1|SCO_3|CD4_2|DRUG_1|MET_NA|APP_0|RES_1|REC_0|VEN_0|CL_115|NAT_col|2021-06-16"
      ],
      "attributes":[
        "BULK"
      ]
    },
    {
      "source":879,
      "target":880,
      "directed":false,
      "length":0.0122756,
      "support":0.0,
      "removed":false,
      "sequences":[
        "ID_CEC-20-1440|ST_1|CODE_09002|SX_M|RISK_3|AGE_21|SES_2|SCO_2|CD4_1|DRUG_1|MET_NA|APP_1|RES_1|REC_0|VEN_0|CL_30|NAT_mex|2020-09-15",
        "ID_CEC-20-1670|ST_1|CODE_09002|SX_M|RISK_3|AGE_31|SES_2|SCO_3|CD4_1|DRUG_1|MET_NA|APP_1|RES_1|REC_0|VEN_1|CL_30|NAT_mex|2020-10-09"
      ],
      "attributes":[
        "BULK"
      ]
    },
    {
      "source":879,
      "target":881,
      "directed":false,
      "length":0.010306,
      "support":0.0,
      "removed":false,
      "sequences":[
        "ID_CEC-20-1440|ST_1|CODE_09002|SX_M|RISK_3|AGE_21|SES_2|SCO_2|CD4_1|DRUG_1|MET_NA|APP_1|RES_1|REC_0|VEN_0|CL_30|NAT_mex|2020-09-15",
        "ID_CEC-21-3984|ST_1|CODE_09005|SX_M|RISK_3|AGE_21|SES_2|SCO_2|CD4_2|DRUG_1|MET_NA|APP_1|RES_1|REC_0|VEN_1|CL_30|NAT_mex|2021-06-15"
      ],
      "attributes":[
        "BULK"
      ]
    },
    {
      "source":633,
      "target":634,
      "directed":false,
      "length":0.00708883,
      "support":0.0,
      "removed":false,
      "sequences":[
        "ID_CEC-20-1442|ST_1|CODE_09003|SX_M|RISK_3|AGE_19|SES_2|SCO_3|CD4_2|DRUG_0|MET_NA|APP_1|RES_3|REC_0|VEN_0|CL_50|NAT_mex|2020-09-15",
        "ID_CEC-20-1996|ST_1|CODE_09005|SX_M|RISK_3|AGE_19|SES_2|SCO_2|CD4_2|DRUG_0|MET_NA|APP_0|RES_3|REC_0|VEN_1|CL_50|NAT_mex|2020-11-11"
      ],
      "attributes":[
        "BULK"
      ]
    },
    {
      "source":633,
      "target":635,
      "directed":false,
      "length":0.00851863,
      "support":0.0,
      "removed":false,
      "sequences":[
        "ID_CEC-20-1442|ST_1|CODE_09003|SX_M|RISK_3|AGE_19|SES_2|SCO_3|CD4_2|DRUG_0|MET_NA|APP_1|RES_3|REC_0|VEN_0|CL_50|NAT_mex|2020-09-15",
        "ID_CEC-21-3548|ST_1|CODE_09015|SX_M|RISK_3|AGE_25|SES_2|SCO_2|CD4_1|DRUG_1|MET_NA|APP_0|RES_3|REC_0|VEN_0|CL_50|NAT_mex|2021-05-06"
      ],
      "attributes":[
        "BULK"
      ]
    },
    {
      "source":633,
      "target":637,
      "directed":false,
      "length":0.00815597,
      "support":0.0,
      "removed":false,
      "sequences":[
        "ID_CEC-20-1442|ST_1|CODE_09003|SX_M|RISK_3|AGE_19|SES_2|SCO_3|CD4_2|DRUG_0|MET_NA|APP_1|RES_3|REC_0|VEN_0|CL_50|NAT_mex|2020-09-15",
        "ID_CEC-22-6908|ST_1|CODE_09011|SX_M|RISK_3|AGE_24|SES_2|SCO_2|CD4_2|DRUG_1|MET_NA|APP_1|RES_3|REC_0|VEN_1|CL_50|NAT_mex|2022-03-24"
      ],
      "attributes":[
        "BULK"
      ]
    },
    {
      "source":633,
      "target":639,
      "directed":false,
      "length":0.0102962,
      "support":0.0,
      "removed":false,
      "sequences":[
        "ID_CEC-20-1442|ST_1|CODE_09003|SX_M|RISK_3|AGE_19|SES_2|SCO_3|CD4_2|DRUG_0|MET_NA|APP_1|RES_3|REC_0|VEN_0|CL_50|NAT_mex|2020-09-15",
        "ID_CEC-22-9350|ST_1|CODE_09015|SX_M|RISK_3|AGE_19|SES_2|SCO_2|CD4_2|DRUG_1|MET_NA|APP_1|RES_3|REC_0|VEN_0|CL_50|NAT_mex|2022-10-20"
      ],
      "attributes":[
        "BULK"
      ]
    },
    {
      "source":1533,
      "target":1534,
      "directed":false,
      "length":0.00246663,
      "support":0.0,
      "removed":false,
      "sequences":[
        "ID_CEC-20-1443|ST_2|CODE_15057|SX_M|RISK_3|AGE_27|SES_2|SCO_2|CD4_1|DRUG_0|MET_NA|APP_0|RES_1|REC_0|VEN_1|CL_586|NAT_mex|2020-09-15",
        "ID_CEC-22-6636|ST_2|CODE_15060|SX_M|RISK_3|AGE_25|SES_2|SCO_1|CD4_1|DRUG_1|MET_NA|APP_1|RES_1|REC_0|VEN_0|CL_586|NAT_mex|2022-03-01"
      ],
      "attributes":[
        "BULK"
      ]
    },
    {
      "source":1533,
      "target":1535,
      "directed":false,
      "length":0.0121042,
      "support":0.0,
      "removed":false,
      "sequences":[
        "ID_CEC-20-1443|ST_2|CODE_15057|SX_M|RISK_3|AGE_27|SES_2|SCO_2|CD4_1|DRUG_0|MET_NA|APP_0|RES_1|REC_0|VEN_1|CL_586|NAT_mex|2020-09-15",
        "ID_CEC-22-9742|ST_2|CODE_15057|SX_M|RISK_3|AGE_34|SES_2|SCO_2|CD4_2|DRUG_1|MET_NA|APP_1|RES_1|REC_0|VEN_1|CL_586|NAT_mex|2022-12-02"
      ],
      "attributes":[
        "BULK"
      ]
    },
    {
      "source":382,
      "target":383,
      "directed":false,
      "length":0.0120968,
      "support":0.0,
      "removed":false,
      "sequences":[
        "ID_CEC-20-1445|ST_1|CODE_09011|SX_M|RISK_NA|AGE_24|SES_NA|SCO_NA|CD4_1|DRUG_NA|MET_NA|APP_NA|RES_1|REC_0|VEN_NA|CL_27|NAT_mex|2020-09-15",
        "ID_CEC-21-2452|ST_1|CODE_09011|SX_M|RISK_2|AGE_28|SES_2|SCO_3|CD4_2|DRUG_0|MET_NA|APP_0|RES_1|REC_1|VEN_NA|CL_27|NAT_mex|2021-01-25"
      ],
      "attributes":[
        "BULK"
      ]
    },
    {
      "source":382,
      "target":373,
      "directed":false,
      "length":0.0135316,
      "support":0.0,
      "removed":false,
      "sequences":[
        "ID_CEC-20-1445|ST_1|CODE_09011|SX_M|RISK_NA|AGE_24|SES_NA|SCO_NA|CD4_1|DRUG_NA|MET_NA|APP_NA|RES_1|REC_0|VEN_NA|CL_27|NAT_mex|2020-09-15",
        "ID_CEC-21-2830|ST_1|CODE_09007|SX_M|RISK_3|AGE_19|SES_1|SCO_2|CD4_3|DRUG_1|MET_NA|APP_1|RES_1|REC_0|VEN_1|CL_27|NAT_mex|2021-03-03"
      ],
      "attributes":[
        "BULK"
      ]
    },
    {
      "source":382,
      "target":375,
      "directed":false,
      "length":0.0117407,
      "support":0.0,
      "removed":false,
      "sequences":[
        "ID_CEC-20-1445|ST_1|CODE_09011|SX_M|RISK_NA|AGE_24|SES_NA|SCO_NA|CD4_1|DRUG_NA|MET_NA|APP_NA|RES_1|REC_0|VEN_NA|CL_27|NAT_mex|2020-09-15",
        "ID_CEC-21-4179|ST_1|CODE_09007|SX_M|RISK_3|AGE_24|SES_1|SCO_2|CD4_1|DRUG_0|MET_NA|APP_1|RES_1|REC_0|VEN_0|CL_27|NAT_mex|2021-07-02"
      ],
      "attributes":[
        "BULK"
      ]
    },
    {
      "source":382,
      "target":377,
      "directed":false,
      "length":0.00994639,
      "support":0.0,
      "removed":false,
      "sequences":[
        "ID_CEC-20-1445|ST_1|CODE_09011|SX_M|RISK_NA|AGE_24|SES_NA|SCO_NA|CD4_1|DRUG_NA|MET_NA|APP_NA|RES_1|REC_0|VEN_NA|CL_27|NAT_mex|2020-09-15",
        "ID_CEC-21-4628|ST_1|CODE_09012|SX_M|RISK_3|AGE_18|SES_1|SCO_2|CD4_1|DRUG_0|MET_NA|APP_0|RES_1|REC_0|VEN_0|CL_27|NAT_mex|2021-08-19"
      ],
      "attributes":[
        "BULK"
      ]
    },
    {
      "source":382,
      "target":380,
      "directed":false,
      "length":0.00566341,
      "support":0.0,
      "removed":false,
      "sequences":[
        "ID_CEC-20-1445|ST_1|CODE_09011|SX_M|RISK_NA|AGE_24|SES_NA|SCO_NA|CD4_1|DRUG_NA|MET_NA|APP_NA|RES_1|REC_0|VEN_NA|CL_27|NAT_mex|2020-09-15",
        "ID_CEC-22-8117|ST_1|CODE_09011|SX_M|RISK_3|AGE_23|SES_2|SCO_3|CD4_2|DRUG_1|MET_NA|APP_1|RES_1|REC_0|VEN_0|CL_27|NAT_mex|2022-06-29"
      ],
      "attributes":[
        "BULK"
      ]
    },
    {
      "source":2029,
      "target":2031,
      "directed":false,
      "length":0.0138877,
      "support":0.0,
      "removed":false,
      "sequences":[
        "ID_CEC-20-1446|ST_1|CODE_09015|SX_M|RISK_3|AGE_22|SES_2|SCO_2|CD4_2|DRUG_1|MET_1|APP_1|RES_1|REC_0|VEN_0|CL_594|NAT_mex|2020-09-15",
        "ID_CEC-22-8815|ST_1|CODE_09007|SX_M|RISK_2|AGE_48|SES_1|SCO_2|CD4_2|DRUG_0|MET_NA|APP_NA|RES_1|REC_0|VEN_0|CL_594|NAT_mex|2022-08-31"
      ],
      "attributes":[
        "BULK"
      ]
    },
    {
      "source":2636,
      "target":2637,
      "directed":false,
      "length":0.00459085,
      "support":0.0,
      "removed":false,
      "sequences":[
        "ID_CEC-20-1449|ST_1|CODE_09012|SX_M|RISK_3|AGE_41|SES_2|SCO_3|CD4_2|DRUG_1|MET_NA|APP_1|RES_1|REC_0|VEN_NA|CL_846|NAT_mex|2020-09-17",
        "ID_CEC-21-3575|ST_1|CODE_09005|SX_M|RISK_NA|AGE_27|SES_NA|SCO_2|CD4_1|DRUG_NA|MET_NA|APP_NA|RES_1|REC_0|VEN_NA|CL_846|NAT_mex|2021-05-07"
      ],
      "attributes":[
        "BULK"
      ]
    },
    {
      "source":289,
      "target":290,
      "directed":false,
      "length":0.0121019,
      "support":0.0,
      "removed":false,
      "sequences":[
        "ID_CEC-20-1451|ST_2|CODE_15122|SX_M|RISK_3|AGE_27|SES_2|SCO_2|CD4_1|DRUG_0|MET_NA|APP_1|RES_1|REC_0|VEN_1|CL_97|NAT_mex|2020-09-17",
        "ID_CEC-20-1974|ST_1|CODE_09007|SX_M|RISK_3|AGE_24|SES_1|SCO_2|CD4_1|DRUG_0|MET_NA|APP_1|RES_1|REC_0|VEN_1|CL_97|NAT_mex|2020-11-10"
      ],
      "attributes":[
        "BULK"
      ]
    },
    {
      "source":289,
      "target":293,
      "directed":false,
      "length":0.0131839,
      "support":0.0,
      "removed":false,
      "sequences":[
        "ID_CEC-20-1451|ST_2|CODE_15122|SX_M|RISK_3|AGE_27|SES_2|SCO_2|CD4_1|DRUG_0|MET_NA|APP_1|RES_1|REC_0|VEN_1|CL_97|NAT_mex|2020-09-17",
        "ID_CEC-21-3790|ST_1|CODE_09015|SX_M|RISK_3|AGE_31|SES_1|SCO_2|CD4_1|DRUG_0|MET_NA|APP_0|RES_1|REC_0|VEN_1|CL_97|NAT_mex|2021-05-26"
      ],
      "attributes":[
        "BULK"
      ]
    },
    {
      "source":289,
      "target":295,
      "directed":false,
      "length":0.0128008,
      "support":0.0,
      "removed":false,
      "sequences":[
        "ID_CEC-20-1451|ST_2|CODE_15122|SX_M|RISK_3|AGE_27|SES_2|SCO_2|CD4_1|DRUG_0|MET_NA|APP_1|RES_1|REC_0|VEN_1|CL_97|NAT_mex|2020-09-17",
        "ID_CEC-21-4406|ST_1|CODE_09014|SX_M|RISK_3|AGE_27|SES_2|SCO_2|CD4_1|DRUG_0|MET_NA|APP_1|RES_2|REC_0|VEN_1|CL_97|NAT_mex|2021-07-22"
      ],
      "attributes":[
        "BULK"
      ]
    },
    {
      "source":289,
      "target":296,
      "directed":false,
      "length":0.0128166,
      "support":0.0,
      "removed":false,
      "sequences":[
        "ID_CEC-20-1451|ST_2|CODE_15122|SX_M|RISK_3|AGE_27|SES_2|SCO_2|CD4_1|DRUG_0|MET_NA|APP_1|RES_1|REC_0|VEN_1|CL_97|NAT_mex|2020-09-17",
        "ID_CEC-21-4612|ST_2|CODE_15058|SX_M|RISK_3|AGE_19|SES_2|SCO_2|CD4_2|DRUG_1|MET_NA|APP_1|RES_1|REC_0|VEN_0|CL_97|NAT_mex|2021-08-18"
      ],
      "attributes":[
        "BULK"
      ]
    },
    {
      "source":289,
      "target":300,
      "directed":false,
      "length":0.0117315,
      "support":0.0,
      "removed":false,
      "sequences":[
        "ID_CEC-20-1451|ST_2|CODE_15122|SX_M|RISK_3|AGE_27|SES_2|SCO_2|CD4_1|DRUG_0|MET_NA|APP_1|RES_1|REC_0|VEN_1|CL_97|NAT_mex|2020-09-17",
        "ID_CEC-22-7512|ST_2|CODE_15057|SX_M|RISK_3|AGE_31|SES_2|SCO_2|CD4_1|DRUG_0|MET_NA|APP_1|RES_1|REC_0|VEN_1|CL_97|NAT_mex|2022-05-13"
      ],
      "attributes":[
        "BULK"
      ]
    },
    {
      "source":289,
      "target":302,
      "directed":false,
      "length":0.0120831,
      "support":0.0,
      "removed":false,
      "sequences":[
        "ID_CEC-20-1451|ST_2|CODE_15122|SX_M|RISK_3|AGE_27|SES_2|SCO_2|CD4_1|DRUG_0|MET_NA|APP_1|RES_1|REC_0|VEN_1|CL_97|NAT_mex|2020-09-17",
        "ID_CEC-22-9271|ST_1|CODE_09013|SX_M|RISK_3|AGE_20|SES_1|SCO_1|CD4_1|DRUG_1|MET_NA|APP_0|RES_1|REC_0|VEN_0|CL_97|NAT_mex|2022-10-12"
      ],
      "attributes":[
        "BULK"
      ]
    },
    {
      "source":1171,
      "target":1172,
      "directed":false,
      "length":0.00246786,
      "support":0.0,
      "removed":false,
      "sequences":[
        "ID_CEC-20-1453|ST_2|CODE_15030|SX_M|RISK_3|AGE_29|SES_2|SCO_2|CD4_1|DRUG_0|MET_NA|APP_0|RES_1|REC_0|VEN_0|CL_325|NAT_mex|2020-09-17",
        "ID_CEC-20-2034|ST_1|CODE_09007|SX_M|RISK_3|AGE_25|SES_2|SCO_2|CD4_1|DRUG_0|MET_NA|APP_1|RES_1|REC_0|VEN_1|CL_325|NAT_mex|2020-11-18"
      ],
      "attributes":[
        "BULK"
      ]
    },
    {
      "source":1171,
      "target":1173,
      "directed":false,
      "length":0.00815229,
      "support":0.0,
      "removed":false,
      "sequences":[
        "ID_CEC-20-1453|ST_2|CODE_15030|SX_M|RISK_3|AGE_29|SES_2|SCO_2|CD4_1|DRUG_0|MET_NA|APP_0|RES_1|REC_0|VEN_0|CL_325|NAT_mex|2020-09-17",
        "ID_CEC-21-2356|ST_1|CODE_09013|SX_M|RISK_3|AGE_24|SES_2|SCO_3|CD4_1|DRUG_0|MET_NA|APP_1|RES_1|REC_0|VEN_1|CL_325|NAT_mex|2021-01-11"
      ],
      "attributes":[
        "BULK"
      ]
    },
    {
      "source":1567,
      "target":1564,
      "directed":false,
      "length":0.0138968,
      "support":0.0,
      "removed":false,
      "sequences":[
        "ID_CEC-20-1455|ST_1|CODE_09012|SX_M|RISK_3|AGE_29|SES_2|SCO_3|CD4_2|DRUG_1|MET_NA|APP_1|RES_4|REC_0|VEN_0|CL_365|NAT_mex|2020-09-17",
        "ID_CEC-20-1550|ST_1|CODE_09003|SX_M|RISK_3|AGE_34|SES_2|SCO_3|CD4_2|DRUG_1|MET_NA|APP_1|RES_4|REC_0|VEN_0|CL_365|NAT_col|2020-09-29"
      ],
      "attributes":[
        "BULK"
      ]
    },
    {
      "source":1567,
      "target":1565,
      "directed":false,
      "length":0.0124512,
      "support":0.0,
      "removed":false,
      "sequences":[
        "ID_CEC-20-1455|ST_1|CODE_09012|SX_M|RISK_3|AGE_29|SES_2|SCO_3|CD4_2|DRUG_1|MET_NA|APP_1|RES_4|REC_0|VEN_0|CL_365|NAT_mex|2020-09-17",
        "ID_CEC-22-6976|ST_1|CODE_09012|SX_M|RISK_3|AGE_27|SES_1|SCO_3|CD4_1|DRUG_1|MET_NA|APP_1|RES_4|REC_0|VEN_1|CL_NA|NAT_mex|2022-03-29"
      ],
      "attributes":[
        "BULK"
      ]
    },
    {
      "source":1567,
      "target":1566,
      "directed":false,
      "length":0.0117251,
      "support":0.0,
      "removed":false,
      "sequences":[
        "ID_CEC-20-1455|ST_1|CODE_09012|SX_M|RISK_3|AGE_29|SES_2|SCO_3|CD4_2|DRUG_1|MET_NA|APP_1|RES_4|REC_0|VEN_0|CL_365|NAT_mex|2020-09-17",
        "ID_CEC-22-8905|ST_1|CODE_09002|SX_M|RISK_3|AGE_38|SES_2|SCO_3|CD4_2|DRUG_1|MET_NA|APP_1|RES_4|REC_0|VEN_1|CL_365|NAT_mex|2022-09-07"
      ],
      "attributes":[
        "BULK"
      ]
    },
    {
      "source":1199,
      "target":1195,
      "directed":false,
      "length":0.00886135,
      "support":0.0,
      "removed":false,
      "sequences":[
        "ID_CEC-20-1456|ST_1|CODE_09006|SX_M|RISK_3|AGE_21|SES_2|SCO_2|CD4_2|DRUG_1|MET_NA|APP_1|RES_1|REC_0|VEN_0|CL_487|NAT_mex|2020-09-17",
        "ID_CEC-20-2304|ST_1|CODE_09003|SX_M|RISK_3|AGE_25|SES_2|SCO_3|CD4_2|DRUG_0|MET_NA|APP_0|RES_1|REC_NA|VEN_0|CL_487|NAT_mex|2020-12-15"
      ],
      "attributes":[
        "BULK"
      ]
    },
    {
      "source":1199,
      "target":1196,
      "directed":false,
      "length":0.00352703,
      "support":0.0,
      "removed":false,
      "sequences":[
        "ID_CEC-20-1456|ST_1|CODE_09006|SX_M|RISK_3|AGE_21|SES_2|SCO_2|CD4_2|DRUG_1|MET_NA|APP_1|RES_1|REC_0|VEN_0|CL_487|NAT_mex|2020-09-17",
        "ID_CEC-22-7555_2|ST_1|CODE_09009|SX_M|RISK_3|AGE_20|SES_2|SCO_2|CD4_1|DRUG_1|MET_NA|APP_0|RES_1|REC_0|VEN_0|CL_487|NAT_mex|2022-05-18"
      ],
      "attributes":[
        "BULK"
      ]
    },
    {
      "source":1199,
      "target":1197,
      "directed":false,
      "length":0.00317411,
      "support":0.0,
      "removed":false,
      "sequences":[
        "ID_CEC-20-1456|ST_1|CODE_09006|SX_M|RISK_3|AGE_21|SES_2|SCO_2|CD4_2|DRUG_1|MET_NA|APP_1|RES_1|REC_0|VEN_0|CL_487|NAT_mex|2020-09-17",
        "ID_CEC-22-7959|ST_1|CODE_09009|SX_M|RISK_3|AGE_18|SES_2|SCO_2|CD4_2|DRUG_NA|MET_NA|APP_1|RES_5|REC_0|VEN_1|CL_487|NAT_mex|2022-06-15"
      ],
      "attributes":[
        "BULK"
      ]
    },
    {
      "source":1199,
      "target":1198,
      "directed":false,
      "length":0.00600593,
      "support":0.0,
      "removed":false,
      "sequences":[
        "ID_CEC-20-1456|ST_1|CODE_09006|SX_M|RISK_3|AGE_21|SES_2|SCO_2|CD4_2|DRUG_1|MET_NA|APP_1|RES_1|REC_0|VEN_0|CL_487|NAT_mex|2020-09-17",
        "ID_CEC-22-9454|ST_1|CODE_09009|SX_M|RISK_3|AGE_32|SES_1|SCO_3|CD4_1|DRUG_1|MET_NA|APP_1|RES_1|REC_0|VEN_0|CL_487|NAT_mex|2022-10-28"
      ],
      "attributes":[
        "BULK"
      ]
    },
    {
      "source":238,
      "target":239,
      "directed":false,
      "length":0.00423536,
      "support":0.0,
      "removed":false,
      "sequences":[
        "ID_CEC-20-1457|ST_1|CODE_09012|SX_M|RISK_3|AGE_28|SES_2|SCO_2|CD4_2|DRUG_1|MET_NA|APP_0|RES_1|REC_0|VEN_0|CL_204|NAT_mex|2020-09-17",
        "ID_CEC-21-2547|ST_1|CODE_09007|SX_M|RISK_2|AGE_20|SES_1|SCO_2|CD4_2|DRUG_NA|MET_NA|APP_NA|RES_1|REC_0|VEN_NA|CL_204|NAT_mex|2021-02-03"
      ],
      "attributes":[
        "BULK"
      ]
    },
    {
      "source":238,
      "target":233,
      "directed":false,
      "length":0.0063601,
      "support":0.0,
      "removed":false,
      "sequences":[
        "ID_CEC-20-1457|ST_1|CODE_09012|SX_M|RISK_3|AGE_28|SES_2|SCO_2|CD4_2|DRUG_1|MET_NA|APP_0|RES_1|REC_0|VEN_0|CL_204|NAT_mex|2020-09-17",
        "ID_CEC-21-2857|ST_1|CODE_09003|SX_M|RISK_3|AGE_24|SES_1|SCO_2|CD4_2|DRUG_1|MET_NA|APP_0|RES_1|REC_0|VEN_NA|CL_204|NAT_mex|2021-03-04"
      ],
      "attributes":[
        "BULK"
      ]
    },
    {
      "source":238,
      "target":234,
      "directed":false,
      "length":0.0102818,
      "support":0.0,
      "removed":false,
      "sequences":[
        "ID_CEC-20-1457|ST_1|CODE_09012|SX_M|RISK_3|AGE_28|SES_2|SCO_2|CD4_2|DRUG_1|MET_NA|APP_0|RES_1|REC_0|VEN_0|CL_204|NAT_mex|2020-09-17",
        "ID_CEC-21-2861|ST_1|CODE_09012|SX_M|RISK_3|AGE_21|SES_2|SCO_3|CD4_1|DRUG_1|MET_NA|APP_0|RES_1|REC_0|VEN_0|CL_204|NAT_mex|2021-03-05"
      ],
      "attributes":[
        "BULK"
      ]
    },
    {
      "source":238,
      "target":235,
      "directed":false,
      "length":0.0113548,
      "support":0.0,
      "removed":false,
      "sequences":[
        "ID_CEC-20-1457|ST_1|CODE_09012|SX_M|RISK_3|AGE_28|SES_2|SCO_2|CD4_2|DRUG_1|MET_NA|APP_0|RES_1|REC_0|VEN_0|CL_204|NAT_mex|2020-09-17",
        "ID_CEC-21-2906|ST_1|CODE_09003|SX_M|RISK_3|AGE_22|SES_2|SCO_2|CD4_2|DRUG_1|MET_NA|APP_1|RES_1|REC_0|VEN_0|CL_204|NAT_mex|2021-03-09"
      ],
      "attributes":[
        "BULK"
      ]
    },
    {
      "source":238,
      "target":225,
      "directed":false,
      "length":0.00920664,
      "support":0.0,
      "removed":false,
      "sequences":[
        "ID_CEC-20-1457|ST_1|CODE_09012|SX_M|RISK_3|AGE_28|SES_2|SCO_2|CD4_2|DRUG_1|MET_NA|APP_0|RES_1|REC_0|VEN_0|CL_204|NAT_mex|2020-09-17",
        "ID_CEC-21-4658|ST_1|CODE_09008|SX_M|RISK_3|AGE_22|SES_1|SCO_2|CD4_1|DRUG_0|MET_NA|APP_0|RES_1|REC_0|VEN_1|CL_204|NAT_mex|2021-08-24"
      ],
      "attributes":[
        "BULK"
      ]
    },
    {
      "source":238,
      "target":226,
      "directed":false,
      "length":0.00778182,
      "support":0.0,
      "removed":false,
      "sequences":[
        "ID_CEC-20-1457|ST_1|CODE_09012|SX_M|RISK_3|AGE_28|SES_2|SCO_2|CD4_2|DRUG_1|MET_NA|APP_0|RES_1|REC_0|VEN_0|CL_204|NAT_mex|2020-09-17",
        "ID_CEC-21-4990|ST_1|CODE_09003|SX_M|RISK_3|AGE_35|SES_1|SCO_3|CD4_2|DRUG_0|MET_NA|APP_1|RES_1|REC_0|VEN_0|CL_204|NAT_mex|2021-09-27"
      ],
      "attributes":[
        "BULK"
      ]
    },
    {
      "source":238,
      "target":227,
      "directed":false,
      "length":0.00920627,
      "support":0.0,
      "removed":false,
      "sequences":[
        "ID_CEC-20-1457|ST_1|CODE_09012|SX_M|RISK_3|AGE_28|SES_2|SCO_2|CD4_2|DRUG_1|MET_NA|APP_0|RES_1|REC_0|VEN_0|CL_204|NAT_mex|2020-09-17",
        "ID_CEC-21-5690|ST_1|CODE_09007|SX_M|RISK_3|AGE_22|SES_2|SCO_2|CD4_2|DRUG_0|MET_NA|APP_1|RES_1|REC_1|VEN_0|CL_204|NAT_mex|2021-11-25"
      ],
      "attributes":[
        "BULK"
      ]
    },
    {
      "source":238,
      "target":228,
      "directed":false,
      "length":0.00742516,
      "support":0.0,
      "removed":false,
      "sequences":[
        "ID_CEC-20-1457|ST_1|CODE_09012|SX_M|RISK_3|AGE_28|SES_2|SCO_2|CD4_2|DRUG_1|MET_NA|APP_0|RES_1|REC_0|VEN_0|CL_204|NAT_mex|2020-09-17",
        "ID_CEC-22-8048|ST_1|CODE_09003|SX_M|RISK_3|AGE_24|SES_1|SCO_3|CD4_2|DRUG_1|MET_NA|APP_1|RES_1|REC_0|VEN_0|CL_204|NAT_mex|2022-06-23"
      ],
      "attributes":[
        "BULK"
      ]
    },
    {
      "source":238,
      "target":229,
      "directed":false,
      "length":0.0102777,
      "support":0.0,
      "removed":false,
      "sequences":[
        "ID_CEC-20-1457|ST_1|CODE_09012|SX_M|RISK_3|AGE_28|SES_2|SCO_2|CD4_2|DRUG_1|MET_NA|APP_0|RES_1|REC_0|VEN_0|CL_204|NAT_mex|2020-09-17",
        "ID_CEC-22-8077|ST_1|CODE_09002|SX_M|RISK_3|AGE_24|SES_2|SCO_3|CD4_2|DRUG_1|MET_NA|APP_0|RES_1|REC_0|VEN_0|CL_204|NAT_mex|2022-06-27"
      ],
      "attributes":[
        "BULK"
      ]
    },
    {
      "source":238,
      "target":230,
      "directed":false,
      "length":0.00993031,
      "support":0.0,
      "removed":false,
      "sequences":[
        "ID_CEC-20-1457|ST_1|CODE_09012|SX_M|RISK_3|AGE_28|SES_2|SCO_2|CD4_2|DRUG_1|MET_NA|APP_0|RES_1|REC_0|VEN_0|CL_204|NAT_mex|2020-09-17",
        "ID_CEC-22-9035|ST_1|CODE_09015|SX_M|RISK_3|AGE_20|SES_1|SCO_2|CD4_2|DRUG_1|MET_NA|APP_1|RES_1|REC_0|VEN_0|CL_204|NAT_mex|2022-09-21"
      ],
      "attributes":[
        "BULK"
      ]
    },
    {
      "source":238,
      "target":231,
      "directed":false,
      "length":0.00992316,
      "support":0.0,
      "removed":false,
      "sequences":[
        "ID_CEC-20-1457|ST_1|CODE_09012|SX_M|RISK_3|AGE_28|SES_2|SCO_2|CD4_2|DRUG_1|MET_NA|APP_0|RES_1|REC_0|VEN_0|CL_204|NAT_mex|2020-09-17",
        "ID_CEC-22-9120|ST_1|CODE_09013|SX_M|RISK_3|AGE_26|SES_1|SCO_3|CD4_1|DRUG_1|MET_NA|APP_0|RES_1|REC_0|VEN_0|CL_204|NAT_mex|2022-09-26"
      ],
      "attributes":[
        "BULK"
      ]
    },
    {
      "source":238,
      "target":236,
      "directed":false,
      "length":0.013692,
      "support":0.0,
      "removed":false,
      "sequences":[
        "ID_CEC-20-1457|ST_1|CODE_09012|SX_M|RISK_3|AGE_28|SES_2|SCO_2|CD4_2|DRUG_1|MET_NA|APP_0|RES_1|REC_0|VEN_0|CL_204|NAT_mex|2020-09-17",
        "ID_CEC-22-9642|ST_1|CODE_09006|SX_M|RISK_3|AGE_22|SES_2|SCO_3|CD4_2|DRUG_1|MET_NA|APP_1|RES_1|REC_0|VEN_0|CL_204|NAT_mex|2022-11-22"
      ],
      "attributes":[
        "BULK"
      ]
    },
    {
      "source":2034,
      "target":2032,
      "directed":false,
      "length":0.00211769,
      "support":0.0,
      "removed":false,
      "sequences":[
        "ID_CEC-20-1458|ST_1|CODE_09005|SX_M|RISK_3|AGE_31|SES_2|SCO_2|CD4_2|DRUG_0|MET_NA|APP_1|RES_1|REC_0|VEN_1|CL_249|NAT_mex|2020-09-17",
        "ID_CEC-20-1880|ST_1|CODE_09006|SX_M|RISK_3|AGE_27|SES_2|SCO_2|CD4_2|DRUG_1|MET_NA|APP_0|RES_1|REC_0|VEN_0|CL_249|NAT_mex|2020-10-28"
      ],
      "attributes":[
        "BULK"
      ]
    },
    {
      "source":2034,
      "target":2033,
      "directed":false,
      "length":0.00247074,
      "support":0.0,
      "removed":false,
      "sequences":[
        "ID_CEC-20-1458|ST_1|CODE_09005|SX_M|RISK_3|AGE_31|SES_2|SCO_2|CD4_2|DRUG_0|MET_NA|APP_1|RES_1|REC_0|VEN_1|CL_249|NAT_mex|2020-09-17",
        "ID_CEC-22-8969|ST_1|CODE_09005|SX_F|RISK_NA|AGE_37|SES_NA|SCO_NA|CD4_2|DRUG_NA|MET_NA|APP_NA|RES_1|REC_1|VEN_NA|CL_249|NAT_NA|2022-09-14"
      ],
      "attributes":[
        "BULK"
      ]
    },
    {
      "source":977,
      "target":973,
      "directed":false,
      "length":0.0,
      "support":0.0,
      "removed":false,
      "sequences":[
        "ID_CEC-20-1459|ST_1|CODE_09003|SX_M|RISK_3|AGE_20|SES_2|SCO_2|CD4_1|DRUG_0|MET_NA|APP_1|RES_2|REC_0|VEN_1|CL_145|NAT_mex|2020-09-17",
        "ID_CEC-21-2996|ST_1|CODE_09007|SX_FT|RISK_4|AGE_26|SES_2|SCO_2|CD4_2|DRUG_0|MET_NA|APP_NA|RES_2|REC_0|VEN_NA|CL_145|NAT_mex|2021-03-18"
      ],
      "attributes":[
        "BULK"
      ]
    },
    {
      "source":977,
      "target":974,
      "directed":false,
      "length":0.0117127,
      "support":0.0,
      "removed":false,
      "sequences":[
        "ID_CEC-20-1459|ST_1|CODE_09003|SX_M|RISK_3|AGE_20|SES_2|SCO_2|CD4_1|DRUG_0|MET_NA|APP_1|RES_2|REC_0|VEN_1|CL_145|NAT_mex|2020-09-17",
        "ID_CEC-21-4188|ST_1|CODE_09016|SX_M|RISK_3|AGE_39|SES_2|SCO_3|CD4_1|DRUG_1|MET_NA|APP_1|RES_1|REC_0|VEN_0|CL_145|NAT_mex|2021-07-02"
      ],
      "attributes":[
        "BULK"
      ]
    },
    {
      "source":1038,
      "target":1033,
      "directed":false,
      "length":0.00211331,
      "support":0.0,
      "removed":false,
      "sequences":[
        "ID_CEC-20-1461|ST_1|CODE_09002|SX_M|RISK_2|AGE_36|SES_1|SCO_2|CD4_2|DRUG_NA|MET_NA|APP_NA|RES_1|REC_0|VEN_1|CL_408|NAT_mex|2020-09-17",
        "ID_CEC-21-5055|ST_1|CODE_09007|SX_M|RISK_3|AGE_31|SES_2|SCO_3|CD4_1|DRUG_0|MET_NA|APP_1|RES_1|REC_0|VEN_1|CL_408|NAT_mex|2021-09-30"
      ],
      "attributes":[
        "BULK"
      ]
    },
    {
      "source":1038,
      "target":1035,
      "directed":false,
      "length":0.0128006,
      "support":0.0,
      "removed":false,
      "sequences":[
        "ID_CEC-20-1461|ST_1|CODE_09002|SX_M|RISK_2|AGE_36|SES_1|SCO_2|CD4_2|DRUG_NA|MET_NA|APP_NA|RES_1|REC_0|VEN_1|CL_408|NAT_mex|2020-09-17",
        "ID_CEC-22-8597|ST_2|CODE_15070|SX_M|RISK_3|AGE_32|SES_2|SCO_2|CD4_1|DRUG_0|MET_NA|APP_0|RES_1|REC_0|VEN_0|CL_408|NAT_mex|2022-08-12"
      ],
      "attributes":[
        "BULK"
      ]
    },
    {
      "source":2037,
      "target":2036,
      "directed":false,
      "length":0.00850866,
      "support":0.0,
      "removed":false,
      "sequences":[
        "ID_CEC-20-1465|ST_2|CODE_15031|SX_M|RISK_3|AGE_35|SES_2|SCO_2|CD4_1|DRUG_0|MET_NA|APP_1|RES_1|REC_0|VEN_0|CL_299|NAT_mex|2020-09-18",
        "ID_CEC-20-1637|ST_2|CODE_15024|SX_M|RISK_3|AGE_18|SES_2|SCO_2|CD4_2|DRUG_0|MET_NA|APP_0|RES_1|REC_1|VEN_1|CL_299|NAT_mex|2020-10-07"
      ],
      "attributes":[
        "BULK"
      ]
    },
    {
      "source":2037,
      "target":2035,
      "directed":false,
      "length":0.0138899,
      "support":0.0,
      "removed":false,
      "sequences":[
        "ID_CEC-20-1465|ST_2|CODE_15031|SX_M|RISK_3|AGE_35|SES_2|SCO_2|CD4_1|DRUG_0|MET_NA|APP_1|RES_1|REC_0|VEN_0|CL_299|NAT_mex|2020-09-18",
        "ID_CEC-20-1639|ST_2|CODE_15096|SX_M|RISK_3|AGE_28|SES_1|SCO_2|CD4_2|DRUG_0|MET_NA|APP_1|RES_1|REC_0|VEN_1|CL_299|NAT_mex|2020-10-07"
      ],
      "attributes":[
        "BULK"
      ]
    },
    {
      "source":1553,
      "target":1554,
      "directed":false,
      "length":0.00530306,
      "support":0.0,
      "removed":false,
      "sequences":[
        "ID_CEC-20-1470|ST_1|CODE_09012|SX_M|RISK_3|AGE_35|SES_1|SCO_2|CD4_2|DRUG_NA|MET_NA|APP_0|RES_1|REC_0|VEN_0|CL_273|NAT_mex|2020-09-18",
        "ID_CEC-21-2552|ST_1|CODE_09012|SX_M|RISK_3|AGE_30|SES_1|SCO_3|CD4_1|DRUG_1|MET_NA|APP_1|RES_1|REC_0|VEN_0|CL_273|NAT_mex|2021-02-04"
      ],
      "attributes":[
        "BULK"
      ]
    },
    {
      "source":1553,
      "target":1555,
      "directed":false,
      "length":0.00601798,
      "support":0.0,
      "removed":false,
      "sequences":[
        "ID_CEC-20-1470|ST_1|CODE_09012|SX_M|RISK_3|AGE_35|SES_1|SCO_2|CD4_2|DRUG_NA|MET_NA|APP_0|RES_1|REC_0|VEN_0|CL_273|NAT_mex|2020-09-18",
        "ID_CEC-21-4924|ST_1|CODE_09005|SX_F|RISK_4|AGE_28|SES_2|SCO_3|CD4_1|DRUG_1|MET_NA|APP_1|RES_1|REC_0|VEN_1|CL_273|NAT_mex|2021-09-22"
      ],
      "attributes":[
        "BULK"
      ]
    },
    {
      "source":2638,
      "target":2639,
      "directed":false,
      "length":0.0108367,
      "support":0.0,
      "removed":false,
      "sequences":[
        "ID_CEC-20-1473|ST_2|CODE_15120|SX_M|RISK_3|AGE_21|SES_1|SCO_2|CD4_2|DRUG_0|MET_NA|APP_0|RES_2|REC_1|VEN_0|CL_849|NAT_mex|2020-09-18",
        "ID_CEC-21-5638|ST_1|CODE_07106|SX_M|RISK_3|AGE_28|SES_1|SCO_2|CD4_1|DRUG_1|MET_NA|APP_1|RES_2|REC_0|VEN_0|CL_849|NAT_mex|2021-11-22"
      ],
      "attributes":[
        "BULK"
      ]
    },
    {
      "source":2640,
      "target":2641,
      "directed":false,
      "length":0.00600491,
      "support":0.0,
      "removed":false,
      "sequences":[
        "ID_CEC-20-1475|ST_2|CODE_15093|SX_M|RISK_3|AGE_39|SES_1|SCO_2|CD4_1|DRUG_0|MET_NA|APP_0|RES_1|REC_0|VEN_0|CL_850|NAT_mex|2020-09-18",
        "ID_CEC-21-4182|ST_2|CODE_15033|SX_M|RISK_3|AGE_38|SES_2|SCO_3|CD4_2|DRUG_0|MET_NA|APP_1|RES_1|REC_0|VEN_1|CL_850|NAT_mex|2021-07-02"
      ],
      "attributes":[
        "BULK"
      ]
    },
    {
      "source":2040,
      "target":2038,
      "directed":false,
      "length":0.00921316,
      "support":0.0,
      "removed":false,
      "sequences":[
        "ID_CEC-20-1479|ST_1|CODE_07106|SX_M|RISK_3|AGE_27|SES_1|SCO_2|CD4_1|DRUG_0|MET_NA|APP_1|RES_2|REC_0|VEN_0|CL_596|NAT_mex|2020-09-18",
        "ID_CEC-21-3220|ST_2|CODE_15033|SX_M|RISK_3|AGE_27|SES_2|SCO_2|CD4_2|DRUG_0|MET_NA|APP_0|RES_2|REC_0|VEN_0|CL_596|NAT_mex|2021-04-08"
      ],
      "attributes":[
        "BULK"
      ]
    },
    {
      "source":2040,
      "target":2039,
      "directed":false,
      "length":0.0106429,
      "support":0.0,
      "removed":false,
      "sequences":[
        "ID_CEC-20-1479|ST_1|CODE_07106|SX_M|RISK_3|AGE_27|SES_1|SCO_2|CD4_1|DRUG_0|MET_NA|APP_1|RES_2|REC_0|VEN_0|CL_596|NAT_mex|2020-09-18",
        "ID_CEC-22-8155|ST_1|CODE_09011|SX_M|RISK_3|AGE_24|SES_2|SCO_2|CD4_1|DRUG_0|MET_NA|APP_0|RES_2|REC_0|VEN_0|CL_596|NAT_mex|2022-07-01"
      ],
      "attributes":[
        "BULK"
      ]
    },
    {
      "source":2043,
      "target":2042,
      "directed":false,
      "length":0.0138898,
      "support":0.0,
      "removed":false,
      "sequences":[
        "ID_CEC-20-1481|ST_2|CODE_15121|SX_M|RISK_3|AGE_21|SES_1|SCO_2|CD4_2|DRUG_1|MET_NA|APP_1|RES_1|REC_0|VEN_1|CL_87|NAT_mex|2020-09-18",
        "ID_CEC-22-9655|ST_2|CODE_15020|SX_M|RISK_3|AGE_30|SES_2|SCO_3|CD4_1|DRUG_1|MET_NA|APP_1|RES_2|REC_0|VEN_0|CL_87|NAT_mex|2022-11-24"
      ],
      "attributes":[
        "BULK"
      ]
    },
    {
      "source":2046,
      "target":2044,
      "directed":false,
      "length":0.0,
      "support":0.0,
      "removed":false,
      "sequences":[
        "ID_CEC-20-1484|ST_1|CODE_07106|SX_M|RISK_3|AGE_30|SES_2|SCO_3|CD4_2|DRUG_1|MET_NA|APP_1|RES_1|REC_0|VEN_0|CL_597|NAT_mex|2020-09-21",
        "ID_CEC-21-2873|ST_1|CODE_09002|SX_M|RISK_3|AGE_28|SES_2|SCO_2|CD4_1|DRUG_1|MET_NA|APP_0|RES_1|REC_0|VEN_0|CL_597|NAT_mex|2021-03-05"
      ],
      "attributes":[
        "BULK"
      ]
    },
    {
      "source":2046,
      "target":2045,
      "directed":false,
      "length":0.000352205,
      "support":0.0,
      "removed":false,
      "sequences":[
        "ID_CEC-20-1484|ST_1|CODE_07106|SX_M|RISK_3|AGE_30|SES_2|SCO_3|CD4_2|DRUG_1|MET_NA|APP_1|RES_1|REC_0|VEN_0|CL_597|NAT_mex|2020-09-21",
        "ID_CEC-21-3152|ST_1|CODE_09007|SX_FT|RISK_NA|AGE_27|SES_2|SCO_3|CD4_2|DRUG_0|MET_NA|APP_NA|RES_1|REC_0|VEN_NA|CL_597|NAT_mex|2021-03-30"
      ],
      "attributes":[
        "BULK"
      ]
    },
    {
      "source":2643,
      "target":2642,
      "directed":false,
      "length":0.0102939,
      "support":0.0,
      "removed":false,
      "sequences":[
        "ID_CEC-20-1485|ST_1|CODE_09006|SX_FT|RISK_4|AGE_26|SES_2|SCO_2|CD4_1|DRUG_0|MET_NA|APP_NA|RES_1|REC_0|VEN_NA|CL_852|NAT_mex|2020-09-21",
        "ID_CEC-21-2841|ST_1|CODE_09015|SX_FT|RISK_4|AGE_36|SES_1|SCO_3|CD4_2|DRUG_0|MET_NA|APP_NA|RES_1|REC_0|VEN_NA|CL_NA|NAT_mex|2021-03-03"
      ],
      "attributes":[
        "BULK"
      ]
    },
    {
      "source":797,
      "target":792,
      "directed":false,
      "length":0.00211414,
      "support":0.0,
      "removed":false,
      "sequences":[
        "ID_CEC-20-1486|ST_1|CODE_07106|SX_M|RISK_3|AGE_19|SES_1|SCO_2|CD4_2|DRUG_1|MET_NA|APP_0|RES_1|REC_0|VEN_1|CL_290|NAT_mex|2020-09-21",
        "ID_CEC-21-3136|ST_2|CODE_15033|SX_M|RISK_3|AGE_23|SES_2|SCO_3|CD4_2|DRUG_1|MET_NA|APP_1|RES_1|REC_0|VEN_0|CL_290|NAT_mex|2021-03-30"
      ],
      "attributes":[
        "BULK"
      ]
    },
    {
      "source":797,
      "target":793,
      "directed":false,
      "length":0.00921856,
      "support":0.0,
      "removed":false,
      "sequences":[
        "ID_CEC-20-1486|ST_1|CODE_07106|SX_M|RISK_3|AGE_19|SES_1|SCO_2|CD4_2|DRUG_1|MET_NA|APP_0|RES_1|REC_0|VEN_1|CL_290|NAT_mex|2020-09-21",
        "ID_CEC-21-4180|ST_2|CODE_15033|SX_M|RISK_3|AGE_23|SES_1|SCO_3|CD4_2|DRUG_1|MET_NA|APP_1|RES_1|REC_0|VEN_0|CL_290|NAT_mex|2021-07-02"
      ],
      "attributes":[
        "BULK"
      ]
    },
    {
      "source":797,
      "target":794,
      "directed":false,
      "length":0.0085061,
      "support":0.0,
      "removed":false,
      "sequences":[
        "ID_CEC-20-1486|ST_1|CODE_07106|SX_M|RISK_3|AGE_19|SES_1|SCO_2|CD4_2|DRUG_1|MET_NA|APP_0|RES_1|REC_0|VEN_1|CL_290|NAT_mex|2020-09-21",
        "ID_CEC-22-7827|ST_2|CODE_15058|SX_M|RISK_3|AGE_26|SES_2|SCO_3|CD4_3|DRUG_1|MET_NA|APP_1|RES_5|REC_0|VEN_0|CL_290|NAT_mex|2022-06-03"
      ],
      "attributes":[
        "BULK"
      ]
    },
    {
      "source":797,
      "target":795,
      "directed":false,
      "length":0.00636945,
      "support":0.0,
      "removed":false,
      "sequences":[
        "ID_CEC-20-1486|ST_1|CODE_07106|SX_M|RISK_3|AGE_19|SES_1|SCO_2|CD4_2|DRUG_1|MET_NA|APP_0|RES_1|REC_0|VEN_1|CL_290|NAT_mex|2020-09-21",
        "ID_CEC-22-9705|ST_1|CODE_09007|SX_M|RISK_3|AGE_25|SES_2|SCO_3|CD4_2|DRUG_1|MET_NA|APP_0|RES_1|REC_0|VEN_0|CL_290|NAT_mex|2022-11-28"
      ],
      "attributes":[
        "BULK"
      ]
    },
    {
      "source":2644,
      "target":2645,
      "directed":false,
      "length":0.00105602,
      "support":0.0,
      "removed":false,
      "sequences":[
        "ID_CEC-20-1488|ST_2|CODE_15093|SX_M|RISK_2|AGE_29|SES_1|SCO_3|CD4_2|DRUG_0|MET_NA|APP_1|RES_1|REC_0|VEN_1|CL_43|NAT_mex|2020-09-21",
        "ID_CEC-21-2382|ST_2|CODE_15099|SX_M|RISK_3|AGE_24|SES_1|SCO_3|CD4_2|DRUG_1|MET_NA|APP_NA|RES_1|REC_0|VEN_NA|CL_43|NAT_mex|2021-01-13"
      ],
      "attributes":[
        "BULK"
      ]
    },
    {
      "source":667,
      "target":659,
      "directed":false,
      "length":0.00778577,
      "support":0.0,
      "removed":false,
      "sequences":[
        "ID_CEC-20-1493|ST_1|CODE_09010|SX_M|RISK_3|AGE_23|SES_2|SCO_3|CD4_2|DRUG_0|MET_NA|APP_1|RES_1|REC_0|VEN_1|CL_151|NAT_mex|2020-09-22",
        "ID_CEC-20-1597|ST_1|CODE_09015|SX_M|RISK_3|AGE_41|SES_2|SCO_3|CD4_1|DRUG_1|MET_NA|APP_1|RES_5|REC_0|VEN_0|CL_151|NAT_mex|2020-10-02"
      ],
      "attributes":[
        "BULK"
      ]
    },
    {
      "source":667,
      "target":660,
      "directed":false,
      "length":0.0124669,
      "support":0.0,
      "removed":false,
      "sequences":[
        "ID_CEC-20-1493|ST_1|CODE_09010|SX_M|RISK_3|AGE_23|SES_2|SCO_3|CD4_2|DRUG_0|MET_NA|APP_1|RES_1|REC_0|VEN_1|CL_151|NAT_mex|2020-09-22",
        "ID_CEC-21-2744|ST_2|CODE_15039|SX_M|RISK_2|AGE_38|SES_1|SCO_1|CD4_1|DRUG_0|MET_NA|APP_0|RES_2|REC_0|VEN_0|CL_151|NAT_mex|2021-02-23"
      ],
      "attributes":[
        "BULK"
      ]
    },
    {
      "source":667,
      "target":661,
      "directed":false,
      "length":0.00565402,
      "support":0.0,
      "removed":false,
      "sequences":[
        "ID_CEC-20-1493|ST_1|CODE_09010|SX_M|RISK_3|AGE_23|SES_2|SCO_3|CD4_2|DRUG_0|MET_NA|APP_1|RES_1|REC_0|VEN_1|CL_151|NAT_mex|2020-09-22",
        "ID_CEC-21-5631|ST_2|CODE_15025|SX_M|RISK_3|AGE_29|SES_1|SCO_2|CD4_2|DRUG_0|MET_NA|APP_0|RES_1|REC_0|VEN_0|CL_151|NAT_mex|2021-11-22"
      ],
      "attributes":[
        "BULK"
      ]
    },
    {
      "source":667,
      "target":662,
      "directed":false,
      "length":0.0028198,
      "support":0.0,
      "removed":false,
      "sequences":[
        "ID_CEC-20-1493|ST_1|CODE_09010|SX_M|RISK_3|AGE_23|SES_2|SCO_3|CD4_2|DRUG_0|MET_NA|APP_1|RES_1|REC_0|VEN_1|CL_151|NAT_mex|2020-09-22",
        "ID_CEC-22-6001|ST_1|CODE_09005|SX_M|RISK_3|AGE_38|SES_2|SCO_3|CD4_2|DRUG_1|MET_NA|APP_0|RES_1|REC_0|VEN_0|CL_151|NAT_mex|2022-01-05"
      ],
      "attributes":[
        "BULK"
      ]
    },
    {
      "source":667,
      "target":663,
      "directed":false,
      "length":0.0106543,
      "support":0.0,
      "removed":false,
      "sequences":[
        "ID_CEC-20-1493|ST_1|CODE_09010|SX_M|RISK_3|AGE_23|SES_2|SCO_3|CD4_2|DRUG_0|MET_NA|APP_1|RES_1|REC_0|VEN_1|CL_151|NAT_mex|2020-09-22",
        "ID_CEC-22-6731|ST_2|CODE_15039|SX_M|RISK_3|AGE_27|SES_2|SCO_2|CD4_3|DRUG_1|MET_NA|APP_1|RES_1|REC_0|VEN_1|CL_151|NAT_mex|2022-03-08"
      ],
      "attributes":[
        "BULK"
      ]
    },
    {
      "source":667,
      "target":664,
      "directed":false,
      "length":0.00742603,
      "support":0.0,
      "removed":false,
      "sequences":[
        "ID_CEC-20-1493|ST_1|CODE_09010|SX_M|RISK_3|AGE_23|SES_2|SCO_3|CD4_2|DRUG_0|MET_NA|APP_1|RES_1|REC_0|VEN_1|CL_151|NAT_mex|2020-09-22",
        "ID_CEC-22-9012|ST_2|CODE_15057|SX_M|RISK_3|AGE_35|SES_1|SCO_3|CD4_2|DRUG_0|MET_NA|APP_1|RES_1|REC_1|VEN_0|CL_151|NAT_mex|2022-09-20"
      ],
      "attributes":[
        "BULK"
      ]
    },
    {
      "source":1204,
      "target":1202,
      "directed":false,
      "length":0.00743366,
      "support":0.0,
      "removed":false,
      "sequences":[
        "ID_CEC-20-1495|ST_1|CODE_09016|SX_M|RISK_3|AGE_24|SES_2|SCO_2|CD4_2|DRUG_1|MET_NA|APP_1|RES_1|REC_1|VEN_0|CL_421|NAT_mex|2020-09-22",
        "ID_CEC-21-4282|ST_1|CODE_09003|SX_M|RISK_3|AGE_20|SES_2|SCO_2|CD4_2|DRUG_1|MET_NA|APP_1|RES_1|REC_1|VEN_0|CL_421|NAT_mex|2021-07-12"
      ],
      "attributes":[
        "BULK"
      ]
    },
    {
      "source":1204,
      "target":1201,
      "directed":false,
      "length":0.00423638,
      "support":0.0,
      "removed":false,
      "sequences":[
        "ID_CEC-20-1495|ST_1|CODE_09016|SX_M|RISK_3|AGE_24|SES_2|SCO_2|CD4_2|DRUG_1|MET_NA|APP_1|RES_1|REC_1|VEN_0|CL_421|NAT_mex|2020-09-22",
        "ID_CEC-21-4655|ST_1|CODE_09002|SX_M|RISK_3|AGE_21|SES_1|SCO_2|CD4_2|DRUG_0|MET_NA|APP_1|RES_1|REC_0|VEN_1|CL_421|NAT_mex|2021-08-24"
      ],
      "attributes":[
        "BULK"
      ]
    },
    {
      "source":1204,
      "target":1200,
      "directed":false,
      "length":0.00957093,
      "support":0.0,
      "removed":false,
      "sequences":[
        "ID_CEC-20-1495|ST_1|CODE_09016|SX_M|RISK_3|AGE_24|SES_2|SCO_2|CD4_2|DRUG_1|MET_NA|APP_1|RES_1|REC_1|VEN_0|CL_421|NAT_mex|2020-09-22",
        "ID_CEC-22-9081|ST_1|CODE_09005|SX_M|RISK_3|AGE_32|SES_2|SCO_2|CD4_1|DRUG_1|MET_NA|APP_1|RES_1|REC_0|VEN_1|CL_421|NAT_mex|2022-09-26"
      ],
      "attributes":[
        "BULK"
      ]
    },
    {
      "source":1204,
      "target":1203,
      "directed":false,
      "length":0.00993957,
      "support":0.0,
      "removed":false,
      "sequences":[
        "ID_CEC-20-1495|ST_1|CODE_09016|SX_M|RISK_3|AGE_24|SES_2|SCO_2|CD4_2|DRUG_1|MET_NA|APP_1|RES_1|REC_1|VEN_0|CL_421|NAT_mex|2020-09-22",
        "ID_CEC-22-9160|ST_1|CODE_09005|SX_M|RISK_3|AGE_20|SES_2|SCO_2|CD4_2|DRUG_NA|MET_NA|APP_1|RES_1|REC_0|VEN_1|CL_421|NAT_mex|2022-09-30"
      ],
      "attributes":[
        "BULK"
      ]
    },
    {
      "source":1931,
      "target":1932,
      "directed":false,
      "length":0.00816057,
      "support":0.0,
      "removed":false,
      "sequences":[
        "ID_CEC-20-1501|ST_2|CODE_15057|SX_M|RISK_3|AGE_27|SES_2|SCO_2|CD4_2|DRUG_0|MET_NA|APP_1|RES_1|REC_0|VEN_0|CL_14|NAT_mex|2020-09-22",
        "ID_CEC-20-1502|ST_2|CODE_15057|SX_M|RISK_3|AGE_26|SES_1|SCO_2|CD4_2|DRUG_0|MET_NA|APP_1|RES_1|REC_0|VEN_0|CL_14|NAT_mex|2020-09-22"
      ],
      "attributes":[
        "BULK"
      ]
    },
    {
      "source":524,
      "target":525,
      "directed":false,
      "length":0.0139188,
      "support":0.0,
      "removed":false,
      "sequences":[
        "ID_CEC-20-1508|ST_1|CODE_09016|SX_M|RISK_3|AGE_30|SES_1|SCO_3|CD4_2|DRUG_1|MET_NA|APP_1|RES_1|REC_1|VEN_0|CL_224|NAT_mex|2020-09-24",
        "ID_CEC-21-3333|ST_1|CODE_09014|SX_M|RISK_3|AGE_35|SES_1|SCO_3|CD4_1|DRUG_1|MET_NA|APP_0|RES_1|REC_0|VEN_1|CL_224|NAT_mex|2021-04-16"
      ],
      "attributes":[
        "BULK"
      ]
    },
    {
      "source":524,
      "target":526,
      "directed":false,
      "length":0.0124588,
      "support":0.0,
      "removed":false,
      "sequences":[
        "ID_CEC-20-1508|ST_1|CODE_09016|SX_M|RISK_3|AGE_30|SES_1|SCO_3|CD4_2|DRUG_1|MET_NA|APP_1|RES_1|REC_1|VEN_0|CL_224|NAT_mex|2020-09-24",
        "ID_CEC-21-3700|ST_1|CODE_09014|SX_M|RISK_3|AGE_37|SES_2|SCO_3|CD4_1|DRUG_0|MET_NA|APP_0|RES_1|REC_0|VEN_0|CL_224|NAT_mex|2021-05-19"
      ],
      "attributes":[
        "BULK"
      ]
    },
    {
      "source":524,
      "target":527,
      "directed":false,
      "length":0.0113842,
      "support":0.0,
      "removed":false,
      "sequences":[
        "ID_CEC-20-1508|ST_1|CODE_09016|SX_M|RISK_3|AGE_30|SES_1|SCO_3|CD4_2|DRUG_1|MET_NA|APP_1|RES_1|REC_1|VEN_0|CL_224|NAT_mex|2020-09-24",
        "ID_CEC-22-6256|ST_1|CODE_09010|SX_M|RISK_3|AGE_28|SES_2|SCO_3|CD4_1|DRUG_1|MET_NA|APP_1|RES_1|REC_0|VEN_1|CL_224|NAT_mex|2022-01-26"
      ],
      "attributes":[
        "BULK"
      ]
    },
    {
      "source":524,
      "target":528,
      "directed":false,
      "length":0.0135581,
      "support":0.0,
      "removed":false,
      "sequences":[
        "ID_CEC-20-1508|ST_1|CODE_09016|SX_M|RISK_3|AGE_30|SES_1|SCO_3|CD4_2|DRUG_1|MET_NA|APP_1|RES_1|REC_1|VEN_0|CL_224|NAT_mex|2020-09-24",
        "ID_CEC-22-7475|ST_1|CODE_09015|SX_M|RISK_3|AGE_57|SES_2|SCO_2|CD4_1|DRUG_1|MET_NA|APP_1|RES_1|REC_0|VEN_1|CL_224|NAT_NA|2022-05-11"
      ],
      "attributes":[
        "BULK"
      ]
    },
    {
      "source":931,
      "target":925,
      "directed":false,
      "length":0.00530377,
      "support":0.0,
      "removed":false,
      "sequences":[
        "ID_CEC-20-1511|ST_1|CODE_09012|SX_F|RISK_1|AGE_23|SES_1|SCO_2|CD4_1|DRUG_0|MET_NA|APP_NA|RES_1|REC_0|VEN_NA|CL_46|NAT_mex|2020-09-24",
        "ID_CEC-20-2280|ST_1|CODE_09012|SX_M|RISK_2|AGE_25|SES_2|SCO_2|CD4_1|DRUG_0|MET_NA|APP_1|RES_1|REC_0|VEN_1|CL_46|NAT_mex|2020-12-14"
      ],
      "attributes":[
        "BULK"
      ]
    },
    {
      "source":931,
      "target":926,
      "directed":false,
      "length":0.0117615,
      "support":0.0,
      "removed":false,
      "sequences":[
        "ID_CEC-20-1511|ST_1|CODE_09012|SX_F|RISK_1|AGE_23|SES_1|SCO_2|CD4_1|DRUG_0|MET_NA|APP_NA|RES_1|REC_0|VEN_NA|CL_46|NAT_mex|2020-09-24",
        "ID_CEC-21-5341|ST_1|CODE_09015|SX_M|RISK_3|AGE_30|SES_3|SCO_3|CD4_1|DRUG_0|MET_NA|APP_1|RES_1|REC_0|VEN_0|CL_46|NAT_mex|2021-10-26"
      ],
      "attributes":[
        "BULK"
      ]
    },
    {
      "source":931,
      "target":927,
      "directed":false,
      "length":0.0131696,
      "support":0.0,
      "removed":false,
      "sequences":[
        "ID_CEC-20-1511|ST_1|CODE_09012|SX_F|RISK_1|AGE_23|SES_1|SCO_2|CD4_1|DRUG_0|MET_NA|APP_NA|RES_1|REC_0|VEN_NA|CL_46|NAT_mex|2020-09-24",
        "ID_CEC-21-5768|ST_1|CODE_09012|SX_F|RISK_1|AGE_27|SES_2|SCO_2|CD4_2|DRUG_1|MET_NA|APP_NA|RES_1|REC_0|VEN_NA|CL_46|NAT_mex|2021-12-02"
      ],
      "attributes":[
        "BULK"
      ]
    },
    {
      "source":931,
      "target":929,
      "directed":false,
      "length":0.0132036,
      "support":0.0,
      "removed":false,
      "sequences":[
        "ID_CEC-20-1511|ST_1|CODE_09012|SX_F|RISK_1|AGE_23|SES_1|SCO_2|CD4_1|DRUG_0|MET_NA|APP_NA|RES_1|REC_0|VEN_NA|CL_46|NAT_mex|2020-09-24",
        "ID_CEC-22-6666|ST_2|CODE_15104|SX_M|RISK_3|AGE_33|SES_2|SCO_3|CD4_3|DRUG_0|MET_NA|APP_1|RES_1|REC_1|VEN_0|CL_46|NAT_mex|2022-03-03"
      ],
      "attributes":[
        "BULK"
      ]
    },
    {
      "source":676,
      "target":669,
      "directed":false,
      "length":0.0135238,
      "support":0.0,
      "removed":false,
      "sequences":[
        "ID_CEC-20-1512|ST_1|CODE_09013|SX_M|RISK_3|AGE_28|SES_2|SCO_2|CD4_2|DRUG_1|MET_NA|APP_0|RES_1|REC_0|VEN_0|CL_396|NAT_mex|2020-09-24",
        "ID_CEC-21-2869|ST_1|CODE_09015|SX_M|RISK_3|AGE_27|SES_1|SCO_2|CD4_2|DRUG_0|MET_NA|APP_0|RES_1|REC_0|VEN_0|CL_396|NAT_mex|2021-03-05"
      ],
      "attributes":[
        "BULK"
      ]
    },
    {
      "source":2646,
      "target":2647,
      "directed":false,
      "length":0.00246982,
      "support":0.0,
      "removed":false,
      "sequences":[
        "ID_CEC-20-1513|ST_2|CODE_15058|SX_M|RISK_3|AGE_28|SES_1|SCO_3|CD4_2|DRUG_0|MET_NA|APP_1|RES_1|REC_0|VEN_1|CL_120|NAT_mex|2020-09-24",
        "ID_CEC-20-2207|ST_1|CODE_07106|SX_M|RISK_3|AGE_31|SES_2|SCO_3|CD4_1|DRUG_0|MET_NA|APP_0|RES_1|REC_0|VEN_NA|CL_120|NAT_mex|2020-12-04"
      ],
      "attributes":[
        "BULK"
      ]
    },
    {
      "source":357,
      "target":358,
      "directed":false,
      "length":0.00530616,
      "support":0.0,
      "removed":false,
      "sequences":[
        "ID_CEC-20-1516|ST_1|CODE_09006|SX_M|RISK_3|AGE_23|SES_1|SCO_2|CD4_1|DRUG_0|MET_NA|APP_0|RES_1|REC_0|VEN_0|CL_185|NAT_mex|2020-09-23",
        "ID_CEC-20-1536|ST_1|CODE_09003|SX_M|RISK_3|AGE_30|SES_1|SCO_3|CD4_1|DRUG_0|MET_NA|APP_1|RES_1|REC_0|VEN_0|CL_185|NAT_mex|2020-09-25"
      ],
      "attributes":[
        "BULK"
      ]
    },
    {
      "source":357,
      "target":355,
      "directed":false,
      "length":0.0124702,
      "support":0.0,
      "removed":false,
      "sequences":[
        "ID_CEC-20-1516|ST_1|CODE_09006|SX_M|RISK_3|AGE_23|SES_1|SCO_2|CD4_1|DRUG_0|MET_NA|APP_0|RES_1|REC_0|VEN_0|CL_185|NAT_mex|2020-09-23",
        "ID_CEC-21-2868|ST_1|CODE_09015|SX_M|RISK_3|AGE_29|SES_2|SCO_3|CD4_2|DRUG_0|MET_NA|APP_1|RES_1|REC_0|VEN_0|CL_185|NAT_mex|2021-03-05"
      ],
      "attributes":[
        "BULK"
      ]
    },
    {
      "source":357,
      "target":345,
      "directed":false,
      "length":0.0131675,
      "support":0.0,
      "removed":false,
      "sequences":[
        "ID_CEC-20-1516|ST_1|CODE_09006|SX_M|RISK_3|AGE_23|SES_1|SCO_2|CD4_1|DRUG_0|MET_NA|APP_0|RES_1|REC_0|VEN_0|CL_185|NAT_mex|2020-09-23",
        "ID_CEC-21-3468|ST_2|CODE_15057|SX_M|RISK_3|AGE_27|SES_1|SCO_2|CD4_1|DRUG_0|MET_NA|APP_0|RES_1|REC_0|VEN_0|CL_185|NAT_mex|2021-04-28"
      ],
      "attributes":[
        "BULK"
      ]
    },
    {
      "source":1002,
      "target":997,
      "directed":false,
      "length":0.0111922,
      "support":0.0,
      "removed":false,
      "sequences":[
        "ID_CEC-20-1520|ST_2|CODE_15057|SX_M|RISK_3|AGE_30|SES_1|SCO_3|CD4_1|DRUG_0|MET_NA|APP_0|RES_1|REC_0|VEN_0|CL_166|NAT_mex|2020-09-23",
        "ID_CEC-20-1607|ST_1|CODE_09012|SX_M|RISK_3|AGE_24|SES_2|SCO_2|CD4_2|DRUG_1|MET_NA|APP_0|RES_1|REC_0|VEN_0|CL_166|NAT_mex|2020-10-05"
      ],
      "attributes":[
        "BULK"
      ]
    },
    {
      "source":1002,
      "target":998,
      "directed":false,
      "length":0.0128088,
      "support":0.0,
      "removed":false,
      "sequences":[
        "ID_CEC-20-1520|ST_2|CODE_15057|SX_M|RISK_3|AGE_30|SES_1|SCO_3|CD4_1|DRUG_0|MET_NA|APP_0|RES_1|REC_0|VEN_0|CL_166|NAT_mex|2020-09-23",
        "ID_CEC-21-3950|ST_1|CODE_09011|SX_M|RISK_NA|AGE_48|SES_NA|SCO_1|CD4_2|DRUG_NA|MET_NA|APP_NA|RES_1|REC_0|VEN_NA|CL_166|NAT_mex|2021-06-09"
      ],
      "attributes":[
        "BULK"
      ]
    },
    {
      "source":1002,
      "target":999,
      "directed":false,
      "length":0.007068,
      "support":0.0,
      "removed":false,
      "sequences":[
        "ID_CEC-20-1520|ST_2|CODE_15057|SX_M|RISK_3|AGE_30|SES_1|SCO_3|CD4_1|DRUG_0|MET_NA|APP_0|RES_1|REC_0|VEN_0|CL_166|NAT_mex|2020-09-23",
        "ID_CEC-21-4438|ST_1|CODE_09014|SX_M|RISK_3|AGE_41|SES_2|SCO_2|CD4_1|DRUG_0|MET_NA|APP_0|RES_1|REC_0|VEN_0|CL_166|NAT_mex|2021-08-03"
      ],
      "attributes":[
        "BULK"
      ]
    },
    {
      "source":1859,
      "target":1860,
      "directed":false,
      "length":0.00885696,
      "support":0.0,
      "removed":false,
      "sequences":[
        "ID_CEC-20-1521|ST_2|CODE_15035|SX_M|RISK_3|AGE_34|SES_1|SCO_2|CD4_2|DRUG_0|MET_NA|APP_1|RES_1|REC_0|VEN_0|CL_246|NAT_mex|2020-09-23",
        "ID_CEC-21-3206|ST_2|CODE_15023|SX_M|RISK_3|AGE_24|SES_2|SCO_2|CD4_2|DRUG_0|MET_NA|APP_1|RES_1|REC_0|VEN_0|CL_246|NAT_mex|2021-04-07"
      ],
      "attributes":[
        "BULK"
      ]
    },
    {
      "source":938,
      "target":932,
      "directed":false,
      "length":0.012799,
      "support":0.0,
      "removed":false,
      "sequences":[
        "ID_CEC-20-1526|ST_1|CODE_09002|SX_M|RISK_3|AGE_43|SES_2|SCO_3|CD4_2|DRUG_0|MET_NA|APP_1|RES_1|REC_0|VEN_0|CL_90|NAT_mex|2020-09-24",
        "ID_CEC-21-2979|ST_1|CODE_09003|SX_M|RISK_3|AGE_27|SES_2|SCO_3|CD4_2|DRUG_1|MET_NA|APP_1|RES_1|REC_0|VEN_0|CL_90|NAT_mex|2021-03-17"
      ],
      "attributes":[
        "BULK"
      ]
    },
    {
      "source":938,
      "target":933,
      "directed":false,
      "length":0.0077902,
      "support":0.0,
      "removed":false,
      "sequences":[
        "ID_CEC-20-1526|ST_1|CODE_09002|SX_M|RISK_3|AGE_43|SES_2|SCO_3|CD4_2|DRUG_0|MET_NA|APP_1|RES_1|REC_0|VEN_0|CL_90|NAT_mex|2020-09-24",
        "ID_CEC-21-4495|ST_1|CODE_09003|SX_M|RISK_3|AGE_31|SES_1|SCO_3|CD4_1|DRUG_0|MET_NA|APP_1|RES_1|REC_0|VEN_0|CL_90|NAT_mex|2021-08-09"
      ],
      "attributes":[
        "BULK"
      ]
    },
    {
      "source":938,
      "target":934,
      "directed":false,
      "length":0.00707584,
      "support":0.0,
      "removed":false,
      "sequences":[
        "ID_CEC-20-1526|ST_1|CODE_09002|SX_M|RISK_3|AGE_43|SES_2|SCO_3|CD4_2|DRUG_0|MET_NA|APP_1|RES_1|REC_0|VEN_0|CL_90|NAT_mex|2020-09-24",
        "ID_CEC-22-6957|ST_1|CODE_09010|SX_M|RISK_3|AGE_35|SES_1|SCO_3|CD4_2|DRUG_0|MET_NA|APP_0|RES_1|REC_0|VEN_0|CL_90|NAT_mex|2022-03-28"
      ],
      "attributes":[
        "BULK"
      ]
    },
    {
      "source":938,
      "target":935,
      "directed":false,
      "length":0.0109977,
      "support":0.0,
      "removed":false,
      "sequences":[
        "ID_CEC-20-1526|ST_1|CODE_09002|SX_M|RISK_3|AGE_43|SES_2|SCO_3|CD4_2|DRUG_0|MET_NA|APP_1|RES_1|REC_0|VEN_0|CL_90|NAT_mex|2020-09-24",
        "ID_CEC-22-7037|ST_1|CODE_09014|SX_M|RISK_3|AGE_44|SES_2|SCO_3|CD4_3|DRUG_0|MET_NA|APP_1|RES_1|REC_1|VEN_1|CL_90|NAT_mex|2022-04-01"
      ],
      "attributes":[
        "BULK"
      ]
    },
    {
      "source":938,
      "target":937,
      "directed":false,
      "length":0.0124527,
      "support":0.0,
      "removed":false,
      "sequences":[
        "ID_CEC-20-1526|ST_1|CODE_09002|SX_M|RISK_3|AGE_43|SES_2|SCO_3|CD4_2|DRUG_0|MET_NA|APP_1|RES_1|REC_0|VEN_0|CL_90|NAT_mex|2020-09-24",
        "ID_CEC-22-8787|ST_1|CODE_09002|SX_M|RISK_3|AGE_29|SES_1|SCO_2|CD4_2|DRUG_1|MET_NA|APP_1|RES_1|REC_1|VEN_1|CL_90|NAT_mex|2022-08-29"
      ],
      "attributes":[
        "BULK"
      ]
    },
    {
      "source":729,
      "target":731,
      "directed":false,
      "length":0.00743842,
      "support":0.0,
      "removed":false,
      "sequences":[
        "ID_CEC-20-1533|ST_1|CODE_09003|SX_M|RISK_3|AGE_26|SES_2|SCO_2|CD4_1|DRUG_0|MET_NA|APP_1|RES_1|REC_0|VEN_1|CL_58|NAT_mex|2020-09-25",
        "ID_CEC-21-2740|ST_1|CODE_09012|SX_M|RISK_3|AGE_27|SES_2|SCO_3|CD4_2|DRUG_1|MET_NA|APP_1|RES_1|REC_0|VEN_1|CL_58|NAT_mex|2021-02-23"
      ],
      "attributes":[
        "BULK"
      ]
    },
    {
      "source":729,
      "target":732,
      "directed":false,
      "length":0.0099336,
      "support":0.0,
      "removed":false,
      "sequences":[
        "ID_CEC-20-1533|ST_1|CODE_09003|SX_M|RISK_3|AGE_26|SES_2|SCO_2|CD4_1|DRUG_0|MET_NA|APP_1|RES_1|REC_0|VEN_1|CL_58|NAT_mex|2020-09-25",
        "ID_CEC-22-7972|ST_1|CODE_09009|SX_M|RISK_3|AGE_36|SES_1|SCO_2|CD4_1|DRUG_1|MET_NA|APP_0|RES_1|REC_0|VEN_0|CL_58|NAT_mex|2022-06-15"
      ],
      "attributes":[
        "BULK"
      ]
    },
    {
      "source":729,
      "target":733,
      "directed":false,
      "length":0.0063687,
      "support":0.0,
      "removed":false,
      "sequences":[
        "ID_CEC-20-1533|ST_1|CODE_09003|SX_M|RISK_3|AGE_26|SES_2|SCO_2|CD4_1|DRUG_0|MET_NA|APP_1|RES_1|REC_0|VEN_1|CL_58|NAT_mex|2020-09-25",
        "ID_CEC-22-9308|ST_1|CODE_09012|SX_M|RISK_3|AGE_36|SES_2|SCO_3|CD4_1|DRUG_0|MET_NA|APP_1|RES_1|REC_0|VEN_NA|CL_58|NAT_mex|2022-10-14"
      ],
      "attributes":[
        "BULK"
      ]
    },
    {
      "source":358,
      "target":355,
      "directed":false,
      "length":0.00566455,
      "support":0.0,
      "removed":false,
      "sequences":[
        "ID_CEC-20-1536|ST_1|CODE_09003|SX_M|RISK_3|AGE_30|SES_1|SCO_3|CD4_1|DRUG_0|MET_NA|APP_1|RES_1|REC_0|VEN_0|CL_185|NAT_mex|2020-09-25",
        "ID_CEC-21-2868|ST_1|CODE_09015|SX_M|RISK_3|AGE_29|SES_2|SCO_3|CD4_2|DRUG_0|MET_NA|APP_1|RES_1|REC_0|VEN_0|CL_185|NAT_mex|2021-03-05"
      ],
      "attributes":[
        "BULK"
      ]
    },
    {
      "source":358,
      "target":346,
      "directed":false,
      "length":0.00958064,
      "support":0.0,
      "removed":false,
      "sequences":[
        "ID_CEC-20-1536|ST_1|CODE_09003|SX_M|RISK_3|AGE_30|SES_1|SCO_3|CD4_1|DRUG_0|MET_NA|APP_1|RES_1|REC_0|VEN_0|CL_185|NAT_mex|2020-09-25",
        "ID_CEC-21-3864|ST_2|CODE_15057|SX_M|RISK_3|AGE_26|SES_1|SCO_2|CD4_1|DRUG_0|MET_NA|APP_0|RES_1|REC_0|VEN_0|CL_185|NAT_mex|2021-06-03"
      ],
      "attributes":[
        "BULK"
      ]
    },
    {
      "source":358,
      "target":347,
      "directed":false,
      "length":0.0131659,
      "support":0.0,
      "removed":false,
      "sequences":[
        "ID_CEC-20-1536|ST_1|CODE_09003|SX_M|RISK_3|AGE_30|SES_1|SCO_3|CD4_1|DRUG_0|MET_NA|APP_1|RES_1|REC_0|VEN_0|CL_185|NAT_mex|2020-09-25",
        "ID_CEC-21-3865|ST_2|CODE_15057|SX_M|RISK_3|AGE_28|SES_2|SCO_3|CD4_3|DRUG_0|MET_NA|APP_0|RES_1|REC_0|VEN_0|CL_185|NAT_mex|2021-06-03"
      ],
      "attributes":[
        "BULK"
      ]
    },
    {
      "source":358,
      "target":348,
      "directed":false,
      "length":0.00885823,
      "support":0.0,
      "removed":false,
      "sequences":[
        "ID_CEC-20-1536|ST_1|CODE_09003|SX_M|RISK_3|AGE_30|SES_1|SCO_3|CD4_1|DRUG_0|MET_NA|APP_1|RES_1|REC_0|VEN_0|CL_185|NAT_mex|2020-09-25",
        "ID_CEC-21-4656|ST_1|CODE_09016|SX_M|RISK_3|AGE_23|SES_2|SCO_3|CD4_1|DRUG_1|MET_NA|APP_1|RES_1|REC_0|VEN_0|CL_185|NAT_mex|2021-08-24"
      ],
      "attributes":[
        "BULK"
      ]
    },
    {
      "source":358,
      "target":349,
      "directed":false,
      "length":0.00994076,
      "support":0.0,
      "removed":false,
      "sequences":[
        "ID_CEC-20-1536|ST_1|CODE_09003|SX_M|RISK_3|AGE_30|SES_1|SCO_3|CD4_1|DRUG_0|MET_NA|APP_1|RES_1|REC_0|VEN_0|CL_185|NAT_mex|2020-09-25",
        "ID_CEC-21-4869|ST_1|CODE_09016|SX_M|RISK_3|AGE_25|SES_2|SCO_2|CD4_2|DRUG_1|MET_NA|APP_1|RES_1|REC_0|VEN_NA|CL_185|NAT_mex|2021-09-17"
      ],
      "attributes":[
        "BULK"
      ]
    },
    {
      "source":358,
      "target":351,
      "directed":false,
      "length":0.00816118,
      "support":0.0,
      "removed":false,
      "sequences":[
        "ID_CEC-20-1536|ST_1|CODE_09003|SX_M|RISK_3|AGE_30|SES_1|SCO_3|CD4_1|DRUG_0|MET_NA|APP_1|RES_1|REC_0|VEN_0|CL_185|NAT_mex|2020-09-25",
        "ID_CEC-21-5159|ST_1|CODE_09003|SX_M|RISK_3|AGE_42|SES_2|SCO_3|CD4_1|DRUG_1|MET_NA|APP_1|RES_1|REC_0|VEN_1|CL_185|NAT_mex|2021-10-11"
      ],
      "attributes":[
        "BULK"
      ]
    },
    {
      "source":358,
      "target":352,
      "directed":false,
      "length":0.0110361,
      "support":0.0,
      "removed":false,
      "sequences":[
        "ID_CEC-20-1536|ST_1|CODE_09003|SX_M|RISK_3|AGE_30|SES_1|SCO_3|CD4_1|DRUG_0|MET_NA|APP_1|RES_1|REC_0|VEN_0|CL_185|NAT_mex|2020-09-25",
        "ID_CEC-22-9870|ST_2|CODE_15122|SX_M|RISK_3|AGE_42|SES_1|SCO_2|CD4_1|DRUG_0|MET_NA|APP_1|RES_1|REC_0|VEN_0|CL_185|NAT_mex|2022-12-14"
      ],
      "attributes":[
        "BULK"
      ]
    },
    {
      "source":1205,
      "target":1206,
      "directed":false,
      "length":0.00458782,
      "support":0.0,
      "removed":false,
      "sequences":[
        "ID_CEC-20-1537|ST_2|CODE_15057|SX_M|RISK_2|AGE_21|SES_2|SCO_2|CD4_2|DRUG_0|MET_NA|APP_1|RES_1|REC_0|VEN_0|CL_97|NAT_mex|2020-09-25",
        "ID_CEC-21-5253|ST_1|CODE_09007|SX_M|RISK_3|AGE_21|SES_2|SCO_3|CD4_1|DRUG_0|MET_NA|APP_1|RES_1|REC_0|VEN_1|CL_97|NAT_mex|2021-10-18"
      ],
      "attributes":[
        "BULK"
      ]
    },
    {
      "source":1205,
      "target":1207,
      "directed":false,
      "length":0.0106579,
      "support":0.0,
      "removed":false,
      "sequences":[
        "ID_CEC-20-1537|ST_2|CODE_15057|SX_M|RISK_2|AGE_21|SES_2|SCO_2|CD4_2|DRUG_0|MET_NA|APP_1|RES_1|REC_0|VEN_0|CL_97|NAT_mex|2020-09-25",
        "ID_CEC-22-7518|ST_1|CODE_09010|SX_M|RISK_3|AGE_20|SES_1|SCO_2|CD4_2|DRUG_1|MET_NA|APP_0|RES_1|REC_0|VEN_0|CL_97|NAT_mex|2022-05-16"
      ],
      "attributes":[
        "BULK"
      ]
    },
    {
      "source":1205,
      "target":1208,
      "directed":false,
      "length":0.0120856,
      "support":0.0,
      "removed":false,
      "sequences":[
        "ID_CEC-20-1537|ST_2|CODE_15057|SX_M|RISK_2|AGE_21|SES_2|SCO_2|CD4_2|DRUG_0|MET_NA|APP_1|RES_1|REC_0|VEN_0|CL_97|NAT_mex|2020-09-25",
        "ID_CEC-22-7519|ST_1|CODE_09010|SX_M|RISK_3|AGE_23|SES_2|SCO_2|CD4_1|DRUG_1|MET_NA|APP_0|RES_1|REC_0|VEN_NA|CL_97|NAT_mex|2022-05-16"
      ],
      "attributes":[
        "BULK"
      ]
    },
    {
      "source":1205,
      "target":1209,
      "directed":false,
      "length":0.0139052,
      "support":0.0,
      "removed":false,
      "sequences":[
        "ID_CEC-20-1537|ST_2|CODE_15057|SX_M|RISK_2|AGE_21|SES_2|SCO_2|CD4_2|DRUG_0|MET_NA|APP_1|RES_1|REC_0|VEN_0|CL_97|NAT_mex|2020-09-25",
        "ID_CEC-22-8044|ST_1|CODE_09007|SX_M|RISK_3|AGE_26|SES_2|SCO_2|CD4_1|DRUG_0|MET_NA|APP_1|RES_1|REC_0|VEN_0|CL_97|NAT_mex|2022-06-22"
      ],
      "attributes":[
        "BULK"
      ]
    },
    {
      "source":33,
      "target":27,
      "directed":false,
      "length":0.00246701,
      "support":0.0,
      "removed":false,
      "sequences":[
        "ID_CEC-20-1538|ST_1|CODE_09013|SX_M|RISK_3|AGE_31|SES_2|SCO_3|CD4_2|DRUG_1|MET_NA|APP_1|RES_1|REC_1|VEN_0|CL_304|NAT_mex|2020-09-28",
        "ID_CEC-20-1626|ST_1|CODE_09016|SX_M|RISK_3|AGE_30|SES_2|SCO_3|CD4_2|DRUG_1|MET_NA|APP_1|RES_1|REC_1|VEN_0|CL_304|NAT_mex|2020-10-06"
      ],
      "attributes":[
        "BULK"
      ]
    },
    {
      "source":33,
      "target":28,
      "directed":false,
      "length":0.00459457,
      "support":0.0,
      "removed":false,
      "sequences":[
        "ID_CEC-20-1538|ST_1|CODE_09013|SX_M|RISK_3|AGE_31|SES_2|SCO_3|CD4_2|DRUG_1|MET_NA|APP_1|RES_1|REC_1|VEN_0|CL_304|NAT_mex|2020-09-28",
        "ID_CEC-21-2390|ST_2|CODE_15121|SX_M|RISK_3|AGE_33|SES_1|SCO_3|CD4_1|DRUG_0|MET_NA|APP_1|RES_1|REC_0|VEN_0|CL_304|NAT_mex|2021-01-15"
      ],
      "attributes":[
        "BULK"
      ]
    },
    {
      "source":33,
      "target":29,
      "directed":false,
      "length":0.00317325,
      "support":0.0,
      "removed":false,
      "sequences":[
        "ID_CEC-20-1538|ST_1|CODE_09013|SX_M|RISK_3|AGE_31|SES_2|SCO_3|CD4_2|DRUG_1|MET_NA|APP_1|RES_1|REC_1|VEN_0|CL_304|NAT_mex|2020-09-28",
        "ID_CEC-21-2438|ST_1|CODE_09015|SX_M|RISK_3|AGE_35|SES_2|SCO_3|CD4_2|DRUG_1|MET_NA|APP_1|RES_5|REC_1|VEN_1|CL_304|NAT_mex|2021-01-21"
      ],
      "attributes":[
        "BULK"
      ]
    },
    {
      "source":33,
      "target":30,
      "directed":false,
      "length":0.00388074,
      "support":0.0,
      "removed":false,
      "sequences":[
        "ID_CEC-20-1538|ST_1|CODE_09013|SX_M|RISK_3|AGE_31|SES_2|SCO_3|CD4_2|DRUG_1|MET_NA|APP_1|RES_1|REC_1|VEN_0|CL_304|NAT_mex|2020-09-28",
        "ID_CEC-21-2905|ST_2|CODE_15020|SX_M|RISK_3|AGE_31|SES_2|SCO_3|CD4_2|DRUG_0|MET_NA|APP_1|RES_1|REC_0|VEN_0|CL_304|NAT_mex|2021-03-09"
      ],
      "attributes":[
        "BULK"
      ]
    },
    {
      "source":33,
      "target":31,
      "directed":false,
      "length":0.0035292,
      "support":0.0,
      "removed":false,
      "sequences":[
        "ID_CEC-20-1538|ST_1|CODE_09013|SX_M|RISK_3|AGE_31|SES_2|SCO_3|CD4_2|DRUG_1|MET_NA|APP_1|RES_1|REC_1|VEN_0|CL_304|NAT_mex|2020-09-28",
        "ID_CEC-21-2915|ST_1|CODE_09007|SX_M|RISK_3|AGE_39|SES_2|SCO_3|CD4_1|DRUG_0|MET_NA|APP_0|RES_1|REC_0|VEN_0|CL_304|NAT_mex|2021-03-10"
      ],
      "attributes":[
        "BULK"
      ]
    },
    {
      "source":33,
      "target":32,
      "directed":false,
      "length":0.00423719,
      "support":0.0,
      "removed":false,
      "sequences":[
        "ID_CEC-20-1538|ST_1|CODE_09013|SX_M|RISK_3|AGE_31|SES_2|SCO_3|CD4_2|DRUG_1|MET_NA|APP_1|RES_1|REC_1|VEN_0|CL_304|NAT_mex|2020-09-28",
        "ID_CEC-21-3253|ST_1|CODE_09002|SX_M|RISK_3|AGE_40|SES_2|SCO_3|CD4_2|DRUG_1|MET_NA|APP_1|RES_1|REC_0|VEN_0|CL_304|NAT_mex|2021-04-12"
      ],
      "attributes":[
        "BULK"
      ]
    },
    {
      "source":33,
      "target":0,
      "directed":false,
      "length":0.0017609,
      "support":0.0,
      "removed":false,
      "sequences":[
        "ID_CEC-20-1538|ST_1|CODE_09013|SX_M|RISK_3|AGE_31|SES_2|SCO_3|CD4_2|DRUG_1|MET_NA|APP_1|RES_1|REC_1|VEN_0|CL_304|NAT_mex|2020-09-28",
        "ID_CEC-21-3451|ST_1|CODE_09002|SX_M|RISK_3|AGE_28|SES_2|SCO_3|CD4_3|DRUG_1|MET_1|APP_1|RES_1|REC_0|VEN_1|CL_304|NAT_mex|2021-04-26"
      ],
      "attributes":[
        "BULK"
      ]
    },
    {
      "source":33,
      "target":1,
      "directed":false,
      "length":0.00388132,
      "support":0.0,
      "removed":false,
      "sequences":[
        "ID_CEC-20-1538|ST_1|CODE_09013|SX_M|RISK_3|AGE_31|SES_2|SCO_3|CD4_2|DRUG_1|MET_NA|APP_1|RES_1|REC_1|VEN_0|CL_304|NAT_mex|2020-09-28",
        "ID_CEC-21-3503|ST_1|CODE_09015|SX_M|RISK_3|AGE_38|SES_2|SCO_3|CD4_2|DRUG_1|MET_NA|APP_1|RES_1|REC_0|VEN_1|CL_304|NAT_ven|2021-04-30"
      ],
      "attributes":[
        "BULK"
      ]
    },
    {
      "source":33,
      "target":2,
      "directed":false,
      "length":0.00211617,
      "support":0.0,
      "removed":false,
      "sequences":[
        "ID_CEC-20-1538|ST_1|CODE_09013|SX_M|RISK_3|AGE_31|SES_2|SCO_3|CD4_2|DRUG_1|MET_NA|APP_1|RES_1|REC_1|VEN_0|CL_304|NAT_mex|2020-09-28",
        "ID_CEC-21-3596|ST_1|CODE_09015|SX_M|RISK_3|AGE_33|SES_2|SCO_3|CD4_3|DRUG_0|MET_NA|APP_1|RES_1|REC_0|VEN_0|CL_304|NAT_mex|2021-05-10"
      ],
      "attributes":[
        "BULK"
      ]
    },
    {
      "source":33,
      "target":3,
      "directed":false,
      "length":0.00317324,
      "support":0.0,
      "removed":false,
      "sequences":[
        "ID_CEC-20-1538|ST_1|CODE_09013|SX_M|RISK_3|AGE_31|SES_2|SCO_3|CD4_2|DRUG_1|MET_NA|APP_1|RES_1|REC_1|VEN_0|CL_304|NAT_mex|2020-09-28",
        "ID_CEC-21-3915|ST_1|CODE_09014|SX_M|RISK_3|AGE_29|SES_1|SCO_3|CD4_3|DRUG_1|MET_NA|APP_0|RES_1|REC_0|VEN_0|CL_304|NAT_mex|2021-06-08"
      ],
      "attributes":[
        "BULK"
      ]
    },
    {
      "source":33,
      "target":4,
      "directed":false,
      "length":0.00176042,
      "support":0.0,
      "removed":false,
      "sequences":[
        "ID_CEC-20-1538|ST_1|CODE_09013|SX_M|RISK_3|AGE_31|SES_2|SCO_3|CD4_2|DRUG_1|MET_NA|APP_1|RES_1|REC_1|VEN_0|CL_304|NAT_mex|2020-09-28",
        "ID_CEC-21-3968|ST_1|CODE_09016|SX_M|RISK_3|AGE_29|SES_2|SCO_2|CD4_2|DRUG_1|MET_NA|APP_1|RES_1|REC_1|VEN_0|CL_304|NAT_ven|2021-06-11"
      ],
      "attributes":[
        "BULK"
      ]
    },
    {
      "source":33,
      "target":5,
      "directed":false,
      "length":0.0081444,
      "support":0.0,
      "removed":false,
      "sequences":[
        "ID_CEC-20-1538|ST_1|CODE_09013|SX_M|RISK_3|AGE_31|SES_2|SCO_3|CD4_2|DRUG_1|MET_NA|APP_1|RES_1|REC_1|VEN_0|CL_304|NAT_mex|2020-09-28",
        "ID_CEC-21-3994|ST_2|CODE_15057|SX_M|RISK_3|AGE_30|SES_1|SCO_3|CD4_2|DRUG_1|MET_NA|APP_1|RES_2|REC_0|VEN_1|CL_304|NAT_mex|2021-06-15"
      ],
      "attributes":[
        "BULK"
      ]
    },
    {
      "source":33,
      "target":6,
      "directed":false,
      "length":0.00352922,
      "support":0.0,
      "removed":false,
      "sequences":[
        "ID_CEC-20-1538|ST_1|CODE_09013|SX_M|RISK_3|AGE_31|SES_2|SCO_3|CD4_2|DRUG_1|MET_NA|APP_1|RES_1|REC_1|VEN_0|CL_304|NAT_mex|2020-09-28",
        "ID_CEC-21-4447|ST_1|CODE_09012|SX_M|RISK_3|AGE_22|SES_2|SCO_3|CD4_2|DRUG_1|MET_NA|APP_1|RES_1|REC_1|VEN_NA|CL_304|NAT_mex|2021-08-03"
      ],
      "attributes":[
        "BULK"
      ]
    },
    {
      "source":33,
      "target":7,
      "directed":false,
      "length":0.00494888,
      "support":0.0,
      "removed":false,
      "sequences":[
        "ID_CEC-20-1538|ST_1|CODE_09013|SX_M|RISK_3|AGE_31|SES_2|SCO_3|CD4_2|DRUG_1|MET_NA|APP_1|RES_1|REC_1|VEN_0|CL_304|NAT_mex|2020-09-28",
        "ID_CEC-21-4456|ST_1|CODE_09010|SX_M|RISK_3|AGE_50|SES_2|SCO_2|CD4_2|DRUG_NA|MET_NA|APP_NA|RES_1|REC_0|VEN_NA|CL_304|NAT_mex|2021-08-04"
      ],
      "attributes":[
        "BULK"
      ]
    },
    {
      "source":33,
      "target":8,
      "directed":false,
      "length":0.00494887,
      "support":0.0,
      "removed":false,
      "sequences":[
        "ID_CEC-20-1538|ST_1|CODE_09013|SX_M|RISK_3|AGE_31|SES_2|SCO_3|CD4_2|DRUG_1|MET_NA|APP_1|RES_1|REC_1|VEN_0|CL_304|NAT_mex|2020-09-28",
        "ID_CEC-21-4481|ST_1|CODE_09007|SX_M|RISK_NA|AGE_33|SES_2|SCO_2|CD4_1|DRUG_0|MET_NA|APP_NA|RES_1|REC_0|VEN_NA|CL_304|NAT_mex|2021-08-06"
      ],
      "attributes":[
        "BULK"
      ]
    },
    {
      "source":33,
      "target":9,
      "directed":false,
      "length":0.00494888,
      "support":0.0,
      "removed":false,
      "sequences":[
        "ID_CEC-20-1538|ST_1|CODE_09013|SX_M|RISK_3|AGE_31|SES_2|SCO_3|CD4_2|DRUG_1|MET_NA|APP_1|RES_1|REC_1|VEN_0|CL_304|NAT_mex|2020-09-28",
        "ID_CEC-21-4482|ST_1|CODE_09007|SX_M|RISK_3|AGE_51|SES_2|SCO_2|CD4_2|DRUG_0|MET_NA|APP_1|RES_1|REC_1|VEN_NA|CL_304|NAT_mex|2021-08-06"
      ],
      "attributes":[
        "BULK"
      ]
    },
    {
      "source":33,
      "target":10,
      "directed":false,
      "length":0.00388256,
      "support":0.0,
      "removed":false,
      "sequences":[
        "ID_CEC-20-1538|ST_1|CODE_09013|SX_M|RISK_3|AGE_31|SES_2|SCO_3|CD4_2|DRUG_1|MET_NA|APP_1|RES_1|REC_1|VEN_0|CL_304|NAT_mex|2020-09-28",
        "ID_CEC-21-4512|ST_2|CODE_15037|SX_M|RISK_3|AGE_32|SES_1|SCO_3|CD4_3|DRUG_1|MET_NA|APP_1|RES_1|REC_0|VEN_1|CL_304|NAT_mex|2021-08-09"
      ],
      "attributes":[
        "BULK"
      ]
    },
    {
      "source":33,
      "target":11,
      "directed":false,
      "length":0.00388057,
      "support":0.0,
      "removed":false,
      "sequences":[
        "ID_CEC-20-1538|ST_1|CODE_09013|SX_M|RISK_3|AGE_31|SES_2|SCO_3|CD4_2|DRUG_1|MET_NA|APP_1|RES_1|REC_1|VEN_0|CL_304|NAT_mex|2020-09-28",
        "ID_CEC-21-5414|ST_1|CODE_09002|SX_M|RISK_3|AGE_37|SES_2|SCO_2|CD4_1|DRUG_1|MET_NA|APP_1|RES_1|REC_0|VEN_0|CL_304|NAT_mex|2021-11-01"
      ],
      "attributes":[
        "BULK"
      ]
    },
    {
      "source":33,
      "target":12,
      "directed":false,
      "length":0.0031741,
      "support":0.0,
      "removed":false,
      "sequences":[
        "ID_CEC-20-1538|ST_1|CODE_09013|SX_M|RISK_3|AGE_31|SES_2|SCO_3|CD4_2|DRUG_1|MET_NA|APP_1|RES_1|REC_1|VEN_0|CL_304|NAT_mex|2020-09-28",
        "ID_CEC-21-5819|ST_1|CODE_09007|SX_M|RISK_3|AGE_26|SES_2|SCO_3|CD4_1|DRUG_0|MET_NA|APP_1|RES_1|REC_0|VEN_1|CL_304|NAT_mex|2021-12-06"
      ],
      "attributes":[
        "BULK"
      ]
    },
    {
      "source":33,
      "target":13,
      "directed":false,
      "length":0.00211617,
      "support":0.0,
      "removed":false,
      "sequences":[
        "ID_CEC-20-1538|ST_1|CODE_09013|SX_M|RISK_3|AGE_31|SES_2|SCO_3|CD4_2|DRUG_1|MET_NA|APP_1|RES_1|REC_1|VEN_0|CL_304|NAT_mex|2020-09-28",
        "ID_CEC-22-5996|ST_1|CODE_07106|SX_M|RISK_3|AGE_28|SES_2|SCO_2|CD4_1|DRUG_1|MET_NA|APP_0|RES_1|REC_0|VEN_0|CL_304|NAT_mex|2022-01-05"
      ],
      "attributes":[
        "BULK"
      ]
    },
    {
      "source":33,
      "target":14,
      "directed":false,
      "length":0.00494887,
      "support":0.0,
      "removed":false,
      "sequences":[
        "ID_CEC-20-1538|ST_1|CODE_09013|SX_M|RISK_3|AGE_31|SES_2|SCO_3|CD4_2|DRUG_1|MET_NA|APP_1|RES_1|REC_1|VEN_0|CL_304|NAT_mex|2020-09-28",
        "ID_CEC-22-6029|ST_1|CODE_09007|SX_M|RISK_1|AGE_31|SES_2|SCO_3|CD4_1|DRUG_0|MET_NA|APP_1|RES_1|REC_0|VEN_1|CL_304|NAT_mex|2022-01-07"
      ],
      "attributes":[
        "BULK"
      ]
    },
    {
      "source":33,
      "target":15,
      "directed":false,
      "length":0.00494619,
      "support":0.0,
      "removed":false,
      "sequences":[
        "ID_CEC-20-1538|ST_1|CODE_09013|SX_M|RISK_3|AGE_31|SES_2|SCO_3|CD4_2|DRUG_1|MET_NA|APP_1|RES_1|REC_1|VEN_0|CL_304|NAT_mex|2020-09-28",
        "ID_CEC-22-6109|ST_1|CODE_09016|SX_M|RISK_3|AGE_32|SES_2|SCO_3|CD4_1|DRUG_0|MET_NA|APP_1|RES_1|REC_0|VEN_1|CL_304|NAT_mex|2022-01-13"
      ],
      "attributes":[
        "BULK"
      ]
    },
    {
      "source":33,
      "target":16,
      "directed":false,
      "length":0.00282134,
      "support":0.0,
      "removed":false,
      "sequences":[
        "ID_CEC-20-1538|ST_1|CODE_09013|SX_M|RISK_3|AGE_31|SES_2|SCO_3|CD4_2|DRUG_1|MET_NA|APP_1|RES_1|REC_1|VEN_0|CL_304|NAT_mex|2020-09-28",
        "ID_CEC-22-6263|ST_2|CODE_15033|SX_M|RISK_3|AGE_36|SES_1|SCO_3|CD4_2|DRUG_1|MET_NA|APP_1|RES_1|REC_0|VEN_1|CL_304|NAT_mex|2022-01-27"
      ],
      "attributes":[
        "BULK"
      ]
    },
    {
      "source":33,
      "target":17,
      "directed":false,
      "length":0.00211337,
      "support":0.0,
      "removed":false,
      "sequences":[
        "ID_CEC-20-1538|ST_1|CODE_09013|SX_M|RISK_3|AGE_31|SES_2|SCO_3|CD4_2|DRUG_1|MET_NA|APP_1|RES_1|REC_1|VEN_0|CL_304|NAT_mex|2020-09-28",
        "ID_CEC-22-6929|ST_1|CODE_09016|SX_M|RISK_3|AGE_36|SES_1|SCO_2|CD4_1|DRUG_1|MET_NA|APP_1|RES_1|REC_0|VEN_0|CL_304|NAT_mex|2022-03-24"
      ],
      "attributes":[
        "BULK"
      ]
    },
    {
      "source":33,
      "target":18,
      "directed":false,
      "length":0.000351834,
      "support":0.0,
      "removed":false,
      "sequences":[
        "ID_CEC-20-1538|ST_1|CODE_09013|SX_M|RISK_3|AGE_31|SES_2|SCO_3|CD4_2|DRUG_1|MET_NA|APP_1|RES_1|REC_1|VEN_0|CL_304|NAT_mex|2020-09-28",
        "ID_CEC-22-7365|ST_1|CODE_09016|SX_M|RISK_3|AGE_33|SES_2|SCO_2|CD4_2|DRUG_1|MET_NA|APP_1|RES_1|REC_0|VEN_1|CL_304|NAT_mex|2022-05-03"
      ],
      "attributes":[
        "BULK"
      ]
    },
    {
      "source":33,
      "target":19,
      "directed":false,
      "length":0.00388126,
      "support":0.0,
      "removed":false,
      "sequences":[
        "ID_CEC-20-1538|ST_1|CODE_09013|SX_M|RISK_3|AGE_31|SES_2|SCO_3|CD4_2|DRUG_1|MET_NA|APP_1|RES_1|REC_1|VEN_0|CL_304|NAT_mex|2020-09-28",
        "ID_CEC-22-7565|ST_2|CODE_15037|SX_M|RISK_3|AGE_27|SES_2|SCO_3|CD4_2|DRUG_1|MET_NA|APP_1|RES_1|REC_1|VEN_0|CL_304|NAT_mex|2022-05-18"
      ],
      "attributes":[
        "BULK"
      ]
    },
    {
      "source":33,
      "target":20,
      "directed":false,
      "length":0.00352513,
      "support":0.0,
      "removed":false,
      "sequences":[
        "ID_CEC-20-1538|ST_1|CODE_09013|SX_M|RISK_3|AGE_31|SES_2|SCO_3|CD4_2|DRUG_1|MET_NA|APP_1|RES_1|REC_1|VEN_0|CL_304|NAT_mex|2020-09-28",
        "ID_CEC-22-7636|ST_1|CODE_09002|SX_M|RISK_3|AGE_37|SES_2|SCO_3|CD4_2|DRUG_1|MET_NA|APP_1|RES_1|REC_0|VEN_1|CL_304|NAT_mex|2022-05-23"
      ],
      "attributes":[
        "BULK"
      ]
    },
    {
      "source":33,
      "target":21,
      "directed":false,
      "length":0.00494533,
      "support":0.0,
      "removed":false,
      "sequences":[
        "ID_CEC-20-1538|ST_1|CODE_09013|SX_M|RISK_3|AGE_31|SES_2|SCO_3|CD4_2|DRUG_1|MET_NA|APP_1|RES_1|REC_1|VEN_0|CL_304|NAT_mex|2020-09-28",
        "ID_CEC-22-7788|ST_1|CODE_09015|SX_M|RISK_3|AGE_51|SES_2|SCO_3|CD4_3|DRUG_1|MET_NA|APP_1|RES_1|REC_1|VEN_0|CL_304|NAT_mex|2022-06-02"
      ],
      "attributes":[
        "BULK"
      ]
    },
    {
      "source":33,
      "target":22,
      "directed":false,
      "length":0.00388073,
      "support":0.0,
      "removed":false,
      "sequences":[
        "ID_CEC-20-1538|ST_1|CODE_09013|SX_M|RISK_3|AGE_31|SES_2|SCO_3|CD4_2|DRUG_1|MET_NA|APP_1|RES_1|REC_1|VEN_0|CL_304|NAT_mex|2020-09-28",
        "ID_CEC-22-8178|ST_2|CODE_15057|SX_M|RISK_3|AGE_27|SES_2|SCO_3|CD4_1|DRUG_1|MET_NA|APP_0|RES_1|REC_0|VEN_0|CL_304|NAT_mex|2022-07-04"
      ],
      "attributes":[
        "BULK"
      ]
    },
    {
      "source":33,
      "target":23,
      "directed":false,
      "length":0.00388133,
      "support":0.0,
      "removed":false,
      "sequences":[
        "ID_CEC-20-1538|ST_1|CODE_09013|SX_M|RISK_3|AGE_31|SES_2|SCO_3|CD4_2|DRUG_1|MET_NA|APP_1|RES_1|REC_1|VEN_0|CL_304|NAT_mex|2020-09-28",
        "ID_CEC-22-8228|ST_1|CODE_09015|SX_M|RISK_3|AGE_29|SES_1|SCO_3|CD4_3|DRUG_1|MET_NA|APP_0|RES_1|REC_0|VEN_0|CL_304|NAT_mex|2022-07-07"
      ],
      "attributes":[
        "BULK"
      ]
    },
    {
      "source":33,
      "target":24,
      "directed":false,
      "length":0.0056535,
      "support":0.0,
      "removed":false,
      "sequences":[
        "ID_CEC-20-1538|ST_1|CODE_09013|SX_M|RISK_3|AGE_31|SES_2|SCO_3|CD4_2|DRUG_1|MET_NA|APP_1|RES_1|REC_1|VEN_0|CL_304|NAT_mex|2020-09-28",
        "ID_CEC-22-8276|ST_1|CODE_09015|SX_M|RISK_NA|AGE_33|SES_NA|SCO_NA|CD4_2|DRUG_NA|MET_NA|APP_NA|RES_1|REC_0|VEN_NA|CL_304|NAT_NA|2022-07-12"
      ],
      "attributes":[
        "BULK"
      ]
    },
    {
      "source":33,
      "target":25,
      "directed":false,
      "length":0.00600796,
      "support":0.0,
      "removed":false,
      "sequences":[
        "ID_CEC-20-1538|ST_1|CODE_09013|SX_M|RISK_3|AGE_31|SES_2|SCO_3|CD4_2|DRUG_1|MET_NA|APP_1|RES_1|REC_1|VEN_0|CL_304|NAT_mex|2020-09-28",
        "ID_CEC-22-8566|ST_2|CODE_15033|SX_M|RISK_3|AGE_31|SES_2|SCO_3|CD4_2|DRUG_0|MET_NA|APP_1|RES_3|REC_1|VEN_0|CL_304|NAT_mex|2022-08-11"
      ],
      "attributes":[
        "BULK"
      ]
    },
    {
      "source":33,
      "target":26,
      "directed":false,
      "length":0.00530933,
      "support":0.0,
      "removed":false,
      "sequences":[
        "ID_CEC-20-1538|ST_1|CODE_09013|SX_M|RISK_3|AGE_31|SES_2|SCO_3|CD4_2|DRUG_1|MET_NA|APP_1|RES_1|REC_1|VEN_0|CL_304|NAT_mex|2020-09-28",
        "ID_CEC-22-9852|ST_2|CODE_15057|SX_M|RISK_3|AGE_31|SES_1|SCO_3|CD4_2|DRUG_1|MET_NA|APP_1|RES_1|REC_0|VEN_1|CL_304|NAT_mex|2022-12-13"
      ],
      "attributes":[
        "BULK"
      ]
    },
    {
      "source":1571,
      "target":1568,
      "directed":false,
      "length":0.0024657,
      "support":0.0,
      "removed":false,
      "sequences":[
        "ID_CEC-20-1539|ST_1|CODE_09007|SX_M|RISK_3|AGE_27|SES_1|SCO_2|CD4_1|DRUG_0|MET_NA|APP_0|RES_1|REC_0|VEN_NA|CL_409|NAT_mex|2020-09-28",
        "ID_CEC-22-7190|ST_1|CODE_09006|SX_M|RISK_NA|AGE_49|SES_1|SCO_3|CD4_1|DRUG_NA|MET_NA|APP_NA|RES_1|REC_0|VEN_NA|CL_409|NAT_mex|2022-04-19"
      ],
      "attributes":[
        "BULK"
      ]
    },
    {
      "source":1571,
      "target":1569,
      "directed":false,
      "length":0.00140795,
      "support":0.0,
      "removed":false,
      "sequences":[
        "ID_CEC-20-1539|ST_1|CODE_09007|SX_M|RISK_3|AGE_27|SES_1|SCO_2|CD4_1|DRUG_0|MET_NA|APP_0|RES_1|REC_0|VEN_NA|CL_409|NAT_mex|2020-09-28",
        "ID_CEC-22-7192|ST_1|CODE_09006|SX_M|RISK_3|AGE_42|SES_1|SCO_2|CD4_1|DRUG_1|MET_NA|APP_0|RES_1|REC_0|VEN_NA|CL_409|NAT_mex|2022-04-19"
      ],
      "attributes":[
        "BULK"
      ]
    },
    {
      "source":1571,
      "target":1570,
      "directed":false,
      "length":0.00176091,
      "support":0.0,
      "removed":false,
      "sequences":[
        "ID_CEC-20-1539|ST_1|CODE_09007|SX_M|RISK_3|AGE_27|SES_1|SCO_2|CD4_1|DRUG_0|MET_NA|APP_0|RES_1|REC_0|VEN_NA|CL_409|NAT_mex|2020-09-28",
        "ID_CEC-22-9345|ST_1|CODE_09007|SX_F|RISK_NA|AGE_30|SES_NA|SCO_NA|CD4_2|DRUG_NA|MET_NA|APP_NA|RES_1|REC_0|VEN_NA|CL_409|NAT_NA|2022-10-20"
      ],
      "attributes":[
        "BULK"
      ]
    },
    {
      "source":2649,
      "target":2648,
      "directed":false,
      "length":0.00458806,
      "support":0.0,
      "removed":false,
      "sequences":[
        "ID_CEC-20-1541|ST_1|CODE_09008|SX_F|RISK_1|AGE_45|SES_2|SCO_2|CD4_1|DRUG_0|MET_NA|APP_NA|RES_1|REC_0|VEN_NA|CL_854|NAT_mex|2020-09-28",
        "ID_CEC-21-5117|ST_1|CODE_09008|SX_M|RISK_2|AGE_57|SES_1|SCO_2|CD4_1|DRUG_0|MET_NA|APP_0|RES_1|REC_0|VEN_0|CL_854|NAT_mex|2021-10-06"
      ],
      "attributes":[
        "BULK"
      ]
    },
    {
      "source":2650,
      "target":2651,
      "directed":false,
      "length":0.00887683,
      "support":0.0,
      "removed":false,
      "sequences":[
        "ID_CEC-20-1543|ST_1|CODE_09006|SX_M|RISK_3|AGE_26|SES_1|SCO_2|CD4_1|DRUG_1|MET_NA|APP_0|RES_1|REC_0|VEN_0|CL_855|NAT_mex|2020-09-28",
        "ID_CEC-22-7420|ST_1|CODE_09003|SX_M|RISK_3|AGE_26|SES_1|SCO_3|CD4_1|DRUG_1|MET_NA|APP_1|RES_1|REC_0|VEN_1|CL_855|NAT_mex|2022-05-09"
      ],
      "attributes":[
        "BULK"
      ]
    },
    {
      "source":409,
      "target":410,
      "directed":false,
      "length":0.0095759,
      "support":0.0,
      "removed":false,
      "sequences":[
        "ID_CEC-20-1549|ST_2|CODE_15033|SX_M|RISK_3|AGE_36|SES_2|SCO_3|CD4_2|DRUG_1|MET_NA|APP_1|RES_1|REC_0|VEN_1|CL_149|NAT_mex|2020-09-29",
        "ID_CEC-21-5300|ST_1|CODE_07106|SX_M|RISK_NA|AGE_28|SES_NA|SCO_NA|CD4_2|DRUG_NA|MET_NA|APP_NA|RES_1|REC_0|VEN_NA|CL_149|NAT_mex|2021-10-21"
      ],
      "attributes":[
        "BULK"
      ]
    },
    {
      "source":409,
      "target":412,
      "directed":false,
      "length":0.00636637,
      "support":0.0,
      "removed":false,
      "sequences":[
        "ID_CEC-20-1549|ST_2|CODE_15033|SX_M|RISK_3|AGE_36|SES_2|SCO_3|CD4_2|DRUG_1|MET_NA|APP_1|RES_1|REC_0|VEN_1|CL_149|NAT_mex|2020-09-29",
        "ID_CEC-22-7552|ST_1|CODE_09006|SX_M|RISK_3|AGE_28|SES_2|SCO_2|CD4_1|DRUG_1|MET_NA|APP_0|RES_1|REC_0|VEN_0|CL_149|NAT_mex|2022-05-16"
      ],
      "attributes":[
        "BULK"
      ]
    },
    {
      "source":409,
      "target":415,
      "directed":false,
      "length":0.0138705,
      "support":0.0,
      "removed":false,
      "sequences":[
        "ID_CEC-20-1549|ST_2|CODE_15033|SX_M|RISK_3|AGE_36|SES_2|SCO_3|CD4_2|DRUG_1|MET_NA|APP_1|RES_1|REC_0|VEN_1|CL_149|NAT_mex|2020-09-29",
        "ID_CEC-22-9881|ST_1|CODE_09003|SX_M|RISK_3|AGE_26|SES_1|SCO_3|CD4_1|DRUG_1|MET_NA|APP_1|RES_1|REC_0|VEN_0|CL_149|NAT_mex|2022-12-15"
      ],
      "attributes":[
        "BULK"
      ]
    },
    {
      "source":650,
      "target":651,
      "directed":false,
      "length":0.000703835,
      "support":0.0,
      "removed":false,
      "sequences":[
        "ID_CEC-20-1552|ST_2|CODE_15033|SX_M|RISK_3|AGE_25|SES_2|SCO_2|CD4_1|DRUG_1|MET_NA|APP_1|RES_5|REC_0|VEN_0|CL_208|NAT_mex|2020-09-29",
        "ID_CEC-20-1553|ST_2|CODE_15033|SX_M|RISK_3|AGE_30|SES_2|SCO_3|CD4_1|DRUG_1|MET_NA|APP_1|RES_5|REC_0|VEN_1|CL_208|NAT_mex|2020-09-29"
      ],
      "attributes":[
        "BULK"
      ]
    },
    {
      "source":650,
      "target":652,
      "directed":false,
      "length":0.000703649,
      "support":0.0,
      "removed":false,
      "sequences":[
        "ID_CEC-20-1552|ST_2|CODE_15033|SX_M|RISK_3|AGE_25|SES_2|SCO_2|CD4_1|DRUG_1|MET_NA|APP_1|RES_5|REC_0|VEN_0|CL_208|NAT_mex|2020-09-29",
        "ID_CEC-21-3062|ST_1|CODE_09004|SX_M|RISK_3|AGE_31|SES_2|SCO_2|CD4_1|DRUG_1|MET_NA|APP_1|RES_5|REC_0|VEN_0|CL_208|NAT_mex|2021-03-24"
      ],
      "attributes":[
        "BULK"
      ]
    },
    {
      "source":650,
      "target":653,
      "directed":false,
      "length":0.00176092,
      "support":0.0,
      "removed":false,
      "sequences":[
        "ID_CEC-20-1552|ST_2|CODE_15033|SX_M|RISK_3|AGE_25|SES_2|SCO_2|CD4_1|DRUG_1|MET_NA|APP_1|RES_5|REC_0|VEN_0|CL_208|NAT_mex|2020-09-29",
        "ID_CEC-22-6596|ST_2|CODE_15033|SX_M|RISK_3|AGE_34|SES_1|SCO_2|CD4_2|DRUG_1|MET_NA|APP_1|RES_5|REC_0|VEN_0|CL_208|NAT_mex|2022-02-24"
      ],
      "attributes":[
        "BULK"
      ]
    },
    {
      "source":650,
      "target":654,
      "directed":false,
      "length":0.00494715,
      "support":0.0,
      "removed":false,
      "sequences":[
        "ID_CEC-20-1552|ST_2|CODE_15033|SX_M|RISK_3|AGE_25|SES_2|SCO_2|CD4_1|DRUG_1|MET_NA|APP_1|RES_5|REC_0|VEN_0|CL_208|NAT_mex|2020-09-29",
        "ID_CEC-22-6600|ST_1|CODE_09007|SX_M|RISK_3|AGE_30|SES_2|SCO_3|CD4_2|DRUG_1|MET_NA|APP_1|RES_5|REC_0|VEN_1|CL_208|NAT_mex|2022-02-24"
      ],
      "attributes":[
        "BULK"
      ]
    },
    {
      "source":650,
      "target":655,
      "directed":false,
      "length":0.00246884,
      "support":0.0,
      "removed":false,
      "sequences":[
        "ID_CEC-20-1552|ST_2|CODE_15033|SX_M|RISK_3|AGE_25|SES_2|SCO_2|CD4_1|DRUG_1|MET_NA|APP_1|RES_5|REC_0|VEN_0|CL_208|NAT_mex|2020-09-29",
        "ID_CEC-22-7652|ST_2|CODE_15033|SX_M|RISK_3|AGE_34|SES_2|SCO_2|CD4_1|DRUG_1|MET_NA|APP_1|RES_5|REC_0|VEN_1|CL_208|NAT_mex|2022-05-24"
      ],
      "attributes":[
        "BULK"
      ]
    },
    {
      "source":650,
      "target":656,
      "directed":false,
      "length":0.00352918,
      "support":0.0,
      "removed":false,
      "sequences":[
        "ID_CEC-20-1552|ST_2|CODE_15033|SX_M|RISK_3|AGE_25|SES_2|SCO_2|CD4_1|DRUG_1|MET_NA|APP_1|RES_5|REC_0|VEN_0|CL_208|NAT_mex|2020-09-29",
        "ID_CEC-22-9537|ST_2|CODE_15081|SX_M|RISK_3|AGE_25|SES_2|SCO_2|CD4_1|DRUG_0|MET_NA|APP_0|RES_1|REC_0|VEN_0|CL_208|NAT_mex|2022-11-09"
      ],
      "attributes":[
        "BULK"
      ]
    },
    {
      "source":650,
      "target":657,
      "directed":false,
      "length":0.00529984,
      "support":0.0,
      "removed":false,
      "sequences":[
        "ID_CEC-20-1552|ST_2|CODE_15033|SX_M|RISK_3|AGE_25|SES_2|SCO_2|CD4_1|DRUG_1|MET_NA|APP_1|RES_5|REC_0|VEN_0|CL_208|NAT_mex|2020-09-29",
        "ID_CEC-22-9538|ST_2|CODE_15109|SX_M|RISK_3|AGE_32|SES_2|SCO_2|CD4_1|DRUG_1|MET_NA|APP_1|RES_1|REC_0|VEN_1|CL_208|NAT_mex|2022-11-09"
      ],
      "attributes":[
        "BULK"
      ]
    },
    {
      "source":651,
      "target":652,
      "directed":false,
      "length":0.00105592,
      "support":0.0,
      "removed":false,
      "sequences":[
        "ID_CEC-20-1553|ST_2|CODE_15033|SX_M|RISK_3|AGE_30|SES_2|SCO_3|CD4_1|DRUG_1|MET_NA|APP_1|RES_5|REC_0|VEN_1|CL_208|NAT_mex|2020-09-29",
        "ID_CEC-21-3062|ST_1|CODE_09004|SX_M|RISK_3|AGE_31|SES_2|SCO_2|CD4_1|DRUG_1|MET_NA|APP_1|RES_5|REC_0|VEN_0|CL_208|NAT_mex|2021-03-24"
      ],
      "attributes":[
        "BULK"
      ]
    },
    {
      "source":651,
      "target":653,
      "directed":false,
      "length":0.00246602,
      "support":0.0,
      "removed":false,
      "sequences":[
        "ID_CEC-20-1553|ST_2|CODE_15033|SX_M|RISK_3|AGE_30|SES_2|SCO_3|CD4_1|DRUG_1|MET_NA|APP_1|RES_5|REC_0|VEN_1|CL_208|NAT_mex|2020-09-29",
        "ID_CEC-22-6596|ST_2|CODE_15033|SX_M|RISK_3|AGE_34|SES_1|SCO_2|CD4_2|DRUG_1|MET_NA|APP_1|RES_5|REC_0|VEN_0|CL_208|NAT_mex|2022-02-24"
      ],
      "attributes":[
        "BULK"
      ]
    },
    {
      "source":651,
      "target":654,
      "directed":false,
      "length":0.00565388,
      "support":0.0,
      "removed":false,
      "sequences":[
        "ID_CEC-20-1553|ST_2|CODE_15033|SX_M|RISK_3|AGE_30|SES_2|SCO_3|CD4_1|DRUG_1|MET_NA|APP_1|RES_5|REC_0|VEN_1|CL_208|NAT_mex|2020-09-29",
        "ID_CEC-22-6600|ST_1|CODE_09007|SX_M|RISK_3|AGE_30|SES_2|SCO_3|CD4_2|DRUG_1|MET_NA|APP_1|RES_5|REC_0|VEN_1|CL_208|NAT_mex|2022-02-24"
      ],
      "attributes":[
        "BULK"
      ]
    },
    {
      "source":651,
      "target":655,
      "directed":false,
      "length":0.00317687,
      "support":0.0,
      "removed":false,
      "sequences":[
        "ID_CEC-20-1553|ST_2|CODE_15033|SX_M|RISK_3|AGE_30|SES_2|SCO_3|CD4_1|DRUG_1|MET_NA|APP_1|RES_5|REC_0|VEN_1|CL_208|NAT_mex|2020-09-29",
        "ID_CEC-22-7652|ST_2|CODE_15033|SX_M|RISK_3|AGE_34|SES_2|SCO_2|CD4_1|DRUG_1|MET_NA|APP_1|RES_5|REC_0|VEN_1|CL_208|NAT_mex|2022-05-24"
      ],
      "attributes":[
        "BULK"
      ]
    },
    {
      "source":651,
      "target":656,
      "directed":false,
      "length":0.00423825,
      "support":0.0,
      "removed":false,
      "sequences":[
        "ID_CEC-20-1553|ST_2|CODE_15033|SX_M|RISK_3|AGE_30|SES_2|SCO_3|CD4_1|DRUG_1|MET_NA|APP_1|RES_5|REC_0|VEN_1|CL_208|NAT_mex|2020-09-29",
        "ID_CEC-22-9537|ST_2|CODE_15081|SX_M|RISK_3|AGE_25|SES_2|SCO_2|CD4_1|DRUG_0|MET_NA|APP_0|RES_1|REC_0|VEN_0|CL_208|NAT_mex|2022-11-09"
      ],
      "attributes":[
        "BULK"
      ]
    },
    {
      "source":651,
      "target":657,
      "directed":false,
      "length":0.00601046,
      "support":0.0,
      "removed":false,
      "sequences":[
        "ID_CEC-20-1553|ST_2|CODE_15033|SX_M|RISK_3|AGE_30|SES_2|SCO_3|CD4_1|DRUG_1|MET_NA|APP_1|RES_5|REC_0|VEN_1|CL_208|NAT_mex|2020-09-29",
        "ID_CEC-22-9538|ST_2|CODE_15109|SX_M|RISK_3|AGE_32|SES_2|SCO_2|CD4_1|DRUG_1|MET_NA|APP_1|RES_1|REC_0|VEN_1|CL_208|NAT_mex|2022-11-09"
      ],
      "attributes":[
        "BULK"
      ]
    },
    {
      "source":1572,
      "target":1573,
      "directed":false,
      "length":0.000704575,
      "support":0.0,
      "removed":false,
      "sequences":[
        "ID_CEC-20-1557|ST_2|CODE_15033|SX_M|RISK_3|AGE_24|SES_2|SCO_2|CD4_1|DRUG_1|MET_NA|APP_1|RES_1|REC_0|VEN_1|CL_327|NAT_mex|2020-09-29",
        "ID_CEC-20-1857|ST_1|CODE_07106|SX_M|RISK_3|AGE_22|SES_2|SCO_2|CD4_2|DRUG_1|MET_NA|APP_1|RES_1|REC_0|VEN_0|CL_327|NAT_mex|2020-10-27"
      ],
      "attributes":[
        "BULK"
      ]
    },
    {
      "source":1572,
      "target":1574,
      "directed":false,
      "length":0.0117313,
      "support":0.0,
      "removed":false,
      "sequences":[
        "ID_CEC-20-1557|ST_2|CODE_15033|SX_M|RISK_3|AGE_24|SES_2|SCO_2|CD4_1|DRUG_1|MET_NA|APP_1|RES_1|REC_0|VEN_1|CL_327|NAT_mex|2020-09-29",
        "ID_CEC-21-3593|ST_1|CODE_09007|SX_M|RISK_3|AGE_23|SES_1|SCO_2|CD4_2|DRUG_1|MET_NA|APP_1|RES_1|REC_0|VEN_0|CL_327|NAT_mex|2021-05-10"
      ],
      "attributes":[
        "BULK"
      ]
    },
    {
      "source":1210,
      "target":1211,
      "directed":false,
      "length":0.0124483,
      "support":0.0,
      "removed":false,
      "sequences":[
        "ID_CEC-20-1560|ST_2|CODE_15104|SX_M|RISK_3|AGE_26|SES_2|SCO_3|CD4_2|DRUG_NA|MET_NA|APP_1|RES_1|REC_0|VEN_1|CL_489|NAT_mex|2020-09-29",
        "ID_CEC-22-7189|ST_1|CODE_09006|SX_M|RISK_3|AGE_22|SES_2|SCO_2|CD4_2|DRUG_1|MET_NA|APP_1|RES_1|REC_1|VEN_0|CL_489|NAT_mex|2022-04-19"
      ],
      "attributes":[
        "BULK"
      ]
    },
    {
      "source":1210,
      "target":1212,
      "directed":false,
      "length":0.0128154,
      "support":0.0,
      "removed":false,
      "sequences":[
        "ID_CEC-20-1560|ST_2|CODE_15104|SX_M|RISK_3|AGE_26|SES_2|SCO_3|CD4_2|DRUG_NA|MET_NA|APP_1|RES_1|REC_0|VEN_1|CL_489|NAT_mex|2020-09-29",
        "ID_CEC-22-7206|ST_1|CODE_09007|SX_M|RISK_3|AGE_23|SES_2|SCO_2|CD4_2|DRUG_1|MET_NA|APP_1|RES_1|REC_0|VEN_1|CL_489|NAT_mex|2022-04-20"
      ],
      "attributes":[
        "BULK"
      ]
    },
    {
      "source":1210,
      "target":1213,
      "directed":false,
      "length":0.00281962,
      "support":0.0,
      "removed":false,
      "sequences":[
        "ID_CEC-20-1560|ST_2|CODE_15104|SX_M|RISK_3|AGE_26|SES_2|SCO_3|CD4_2|DRUG_NA|MET_NA|APP_1|RES_1|REC_0|VEN_1|CL_489|NAT_mex|2020-09-29",
        "ID_CEC-22-8339|ST_1|CODE_09007|SX_M|RISK_3|AGE_34|SES_1|SCO_2|CD4_2|DRUG_1|MET_NA|APP_1|RES_1|REC_0|VEN_0|CL_489|NAT_mex|2022-07-18"
      ],
      "attributes":[
        "BULK"
      ]
    },
    {
      "source":1210,
      "target":1214,
      "directed":false,
      "length":0.0110032,
      "support":0.0,
      "removed":false,
      "sequences":[
        "ID_CEC-20-1560|ST_2|CODE_15104|SX_M|RISK_3|AGE_26|SES_2|SCO_3|CD4_2|DRUG_NA|MET_NA|APP_1|RES_1|REC_0|VEN_1|CL_489|NAT_mex|2020-09-29",
        "ID_CEC-22-9855|ST_1|CODE_09007|SX_M|RISK_3|AGE_38|SES_1|SCO_2|CD4_1|DRUG_0|MET_NA|APP_0|RES_1|REC_0|VEN_0|CL_489|NAT_mex|2022-12-13"
      ],
      "attributes":[
        "BULK"
      ]
    },
    {
      "source":2652,
      "target":2653,
      "directed":false,
      "length":0.00317797,
      "support":0.0,
      "removed":false,
      "sequences":[
        "ID_CEC-20-1571|ST_1|CODE_07106|SX_M|RISK_2|AGE_18|SES_2|SCO_2|CD4_1|DRUG_0|MET_NA|APP_0|RES_3|REC_0|VEN_0|CL_857|NAT_mex|2020-09-30",
        "ID_CEC-21-5654|ST_2|CODE_15058|SX_M|RISK_3|AGE_37|SES_2|SCO_3|CD4_1|DRUG_0|MET_NA|APP_1|RES_3|REC_0|VEN_0|CL_857|NAT_mex|2021-11-23"
      ],
      "attributes":[
        "BULK"
      ]
    },
    {
      "source":2654,
      "target":2655,
      "directed":false,
      "length":0.00850185,
      "support":0.0,
      "removed":false,
      "sequences":[
        "ID_CEC-20-1585|ST_1|CODE_09010|SX_M|RISK_3|AGE_21|SES_2|SCO_2|CD4_1|DRUG_0|MET_NA|APP_1|RES_1|REC_0|VEN_0|CL_332|NAT_mex|2020-10-01",
        "ID_CEC-22-9500|ST_1|CODE_09010|SX_M|RISK_3|AGE_25|SES_1|SCO_2|CD4_2|DRUG_1|MET_NA|APP_1|RES_1|REC_0|VEN_0|CL_332|NAT_mex|2022-11-04"
      ],
      "attributes":[
        "BULK"
      ]
    },
    {
      "source":659,
      "target":662,
      "directed":false,
      "length":0.00957062,
      "support":0.0,
      "removed":false,
      "sequences":[
        "ID_CEC-20-1597|ST_1|CODE_09015|SX_M|RISK_3|AGE_41|SES_2|SCO_3|CD4_1|DRUG_1|MET_NA|APP_1|RES_5|REC_0|VEN_0|CL_151|NAT_mex|2020-10-02",
        "ID_CEC-22-6001|ST_1|CODE_09005|SX_M|RISK_3|AGE_38|SES_2|SCO_3|CD4_2|DRUG_1|MET_NA|APP_0|RES_1|REC_0|VEN_0|CL_151|NAT_mex|2022-01-05"
      ],
      "attributes":[
        "BULK"
      ]
    },
    {
      "source":659,
      "target":664,
      "directed":false,
      "length":0.0131459,
      "support":0.0,
      "removed":false,
      "sequences":[
        "ID_CEC-20-1597|ST_1|CODE_09015|SX_M|RISK_3|AGE_41|SES_2|SCO_3|CD4_1|DRUG_1|MET_NA|APP_1|RES_5|REC_0|VEN_0|CL_151|NAT_mex|2020-10-02",
        "ID_CEC-22-9012|ST_2|CODE_15057|SX_M|RISK_3|AGE_35|SES_1|SCO_3|CD4_2|DRUG_0|MET_NA|APP_1|RES_1|REC_1|VEN_0|CL_151|NAT_mex|2022-09-20"
      ],
      "attributes":[
        "BULK"
      ]
    },
    {
      "source":2656,
      "target":2657,
      "directed":false,
      "length":0.00140875,
      "support":0.0,
      "removed":false,
      "sequences":[
        "ID_CEC-20-1598|ST_2|CODE_15037|SX_M|RISK_3|AGE_23|SES_2|SCO_2|CD4_2|DRUG_0|MET_NA|APP_0|RES_1|REC_0|VEN_0|CL_598|NAT_mex|2020-10-02",
        "ID_CEC-21-3179|ST_1|CODE_09015|SX_M|RISK_3|AGE_22|SES_2|SCO_2|CD4_2|DRUG_0|MET_NA|APP_1|RES_1|REC_0|VEN_1|CL_598|NAT_mex|2021-04-06"
      ],
      "attributes":[
        "BULK"
      ]
    },
    {
      "source":760,
      "target":761,
      "directed":false,
      "length":0.00600998,
      "support":0.0,
      "removed":false,
      "sequences":[
        "ID_CEC-20-1599|ST_1|CODE_09013|SX_M|RISK_3|AGE_25|SES_2|SCO_3|CD4_1|DRUG_1|MET_NA|APP_1|RES_1|REC_0|VEN_1|CL_99|NAT_mex|2020-10-02",
        "ID_CEC-21-3926|ST_1|CODE_09012|SX_M|RISK_3|AGE_29|SES_1|SCO_2|CD4_1|DRUG_1|MET_NA|APP_0|RES_1|REC_0|VEN_0|CL_99|NAT_mex|2021-06-09"
      ],
      "attributes":[
        "BULK"
      ]
    },
    {
      "source":760,
      "target":762,
      "directed":false,
      "length":0.00814426,
      "support":0.0,
      "removed":false,
      "sequences":[
        "ID_CEC-20-1599|ST_1|CODE_09013|SX_M|RISK_3|AGE_25|SES_2|SCO_3|CD4_1|DRUG_1|MET_NA|APP_1|RES_1|REC_0|VEN_1|CL_99|NAT_mex|2020-10-02",
        "ID_CEC-21-4223|ST_1|CODE_09005|SX_M|RISK_3|AGE_33|SES_2|SCO_3|CD4_2|DRUG_1|MET_NA|APP_0|RES_1|REC_0|VEN_0|CL_99|NAT_mex|2021-07-07"
      ],
      "attributes":[
        "BULK"
      ]
    },
    {
      "source":760,
      "target":763,
      "directed":false,
      "length":0.00530237,
      "support":0.0,
      "removed":false,
      "sequences":[
        "ID_CEC-20-1599|ST_1|CODE_09013|SX_M|RISK_3|AGE_25|SES_2|SCO_3|CD4_1|DRUG_1|MET_NA|APP_1|RES_1|REC_0|VEN_1|CL_99|NAT_mex|2020-10-02",
        "ID_CEC-21-5121|ST_1|CODE_09010|SX_M|RISK_3|AGE_28|SES_1|SCO_2|CD4_2|DRUG_1|MET_NA|APP_0|RES_1|REC_0|VEN_0|CL_99|NAT_mex|2021-10-06"
      ],
      "attributes":[
        "BULK"
      ]
    },
    {
      "source":760,
      "target":764,
      "directed":false,
      "length":0.00743746,
      "support":0.0,
      "removed":false,
      "sequences":[
        "ID_CEC-20-1599|ST_1|CODE_09013|SX_M|RISK_3|AGE_25|SES_2|SCO_3|CD4_1|DRUG_1|MET_NA|APP_1|RES_1|REC_0|VEN_1|CL_99|NAT_mex|2020-10-02",
        "ID_CEC-21-5874|ST_1|CODE_09010|SX_M|RISK_NA|AGE_27|SES_NA|SCO_NA|CD4_2|DRUG_NA|MET_NA|APP_NA|RES_1|REC_0|VEN_NA|CL_99|NAT_NA|2021-12-09"
      ],
      "attributes":[
        "BULK"
      ]
    },
    {
      "source":760,
      "target":765,
      "directed":false,
      "length":0.0113663,
      "support":0.0,
      "removed":false,
      "sequences":[
        "ID_CEC-20-1599|ST_1|CODE_09013|SX_M|RISK_3|AGE_25|SES_2|SCO_3|CD4_1|DRUG_1|MET_NA|APP_1|RES_1|REC_0|VEN_1|CL_99|NAT_mex|2020-10-02",
        "ID_CEC-22-6288|ST_1|CODE_09012|SX_M|RISK_3|AGE_34|SES_1|SCO_2|CD4_2|DRUG_1|MET_NA|APP_1|RES_1|REC_1|VEN_1|CL_99|NAT_mex|2022-01-28"
      ],
      "attributes":[
        "BULK"
      ]
    },
    {
      "source":760,
      "target":766,
      "directed":false,
      "length":0.00458933,
      "support":0.0,
      "removed":false,
      "sequences":[
        "ID_CEC-20-1599|ST_1|CODE_09013|SX_M|RISK_3|AGE_25|SES_2|SCO_3|CD4_1|DRUG_1|MET_NA|APP_1|RES_1|REC_0|VEN_1|CL_99|NAT_mex|2020-10-02",
        "ID_CEC-22-7487|ST_1|CODE_09010|SX_M|RISK_3|AGE_22|SES_1|SCO_2|CD4_2|DRUG_1|MET_NA|APP_1|RES_1|REC_0|VEN_0|CL_99|NAT_mex|2022-05-12"
      ],
      "attributes":[
        "BULK"
      ]
    },
    {
      "source":760,
      "target":767,
      "directed":false,
      "length":0.00885908,
      "support":0.0,
      "removed":false,
      "sequences":[
        "ID_CEC-20-1599|ST_1|CODE_09013|SX_M|RISK_3|AGE_25|SES_2|SCO_3|CD4_1|DRUG_1|MET_NA|APP_1|RES_1|REC_0|VEN_1|CL_99|NAT_mex|2020-10-02",
        "ID_CEC-22-9785|ST_1|CODE_09010|SX_M|RISK_3|AGE_28|SES_2|SCO_2|CD4_1|DRUG_1|MET_NA|APP_1|RES_1|REC_0|VEN_0|CL_99|NAT_mex|2022-12-07"
      ],
      "attributes":[
        "BULK"
      ]
    },
    {
      "source":2658,
      "target":2659,
      "directed":false,
      "length":0.00637322,
      "support":0.0,
      "removed":false,
      "sequences":[
        "ID_CEC-20-1603|ST_1|CODE_09010|SX_M|RISK_3|AGE_25|SES_2|SCO_3|CD4_1|DRUG_1|MET_NA|APP_0|RES_1|REC_0|VEN_0|CL_379|NAT_col|2020-10-02",
        "ID_CEC-20-1622|ST_1|CODE_09015|SX_M|RISK_3|AGE_35|SES_1|SCO_2|CD4_1|DRUG_0|MET_NA|APP_0|RES_1|REC_0|VEN_0|CL_379|NAT_mex|2020-10-06"
      ],
      "attributes":[
        "BULK"
      ]
    },
    {
      "source":517,
      "target":510,
      "directed":false,
      "length":0.00814375,
      "support":0.0,
      "removed":false,
      "sequences":[
        "ID_CEC-20-1604|ST_1|CODE_09002|SX_M|RISK_3|AGE_30|SES_2|SCO_2|CD4_3|DRUG_1|MET_NA|APP_0|RES_1|REC_0|VEN_0|CL_207|NAT_mex|2020-10-02",
        "ID_CEC-20-2137|ST_2|CODE_15058|SX_M|RISK_3|AGE_24|SES_2|SCO_3|CD4_1|DRUG_0|MET_NA|APP_0|RES_1|REC_0|VEN_0|CL_207|NAT_mex|2020-11-30"
      ],
      "attributes":[
        "BULK"
      ]
    },
    {
      "source":517,
      "target":511,
      "directed":false,
      "length":0.012788,
      "support":0.0,
      "removed":false,
      "sequences":[
        "ID_CEC-20-1604|ST_1|CODE_09002|SX_M|RISK_3|AGE_30|SES_2|SCO_2|CD4_3|DRUG_1|MET_NA|APP_0|RES_1|REC_0|VEN_0|CL_207|NAT_mex|2020-10-02",
        "ID_CEC-21-2796|ST_1|CODE_09015|SX_M|RISK_3|AGE_38|SES_2|SCO_3|CD4_1|DRUG_1|MET_NA|APP_1|RES_1|REC_0|VEN_1|CL_207|NAT_mex|2021-03-01"
      ],
      "attributes":[
        "BULK"
      ]
    },
    {
      "source":517,
      "target":512,
      "directed":false,
      "length":0.010991,
      "support":0.0,
      "removed":false,
      "sequences":[
        "ID_CEC-20-1604|ST_1|CODE_09002|SX_M|RISK_3|AGE_30|SES_2|SCO_2|CD4_3|DRUG_1|MET_NA|APP_0|RES_1|REC_0|VEN_0|CL_207|NAT_mex|2020-10-02",
        "ID_CEC-21-2834|ST_2|CODE_15060|SX_M|RISK_3|AGE_23|SES_2|SCO_2|CD4_1|DRUG_1|MET_NA|APP_0|RES_1|REC_0|VEN_0|CL_207|NAT_mex|2021-03-03"
      ],
      "attributes":[
        "BULK"
      ]
    },
    {
      "source":517,
      "target":516,
      "directed":false,
      "length":0.00957144,
      "support":0.0,
      "removed":false,
      "sequences":[
        "ID_CEC-20-1604|ST_1|CODE_09002|SX_M|RISK_3|AGE_30|SES_2|SCO_2|CD4_3|DRUG_1|MET_NA|APP_0|RES_1|REC_0|VEN_0|CL_207|NAT_mex|2020-10-02",
        "ID_CEC-22-7081|ST_1|CODE_09007|SX_M|RISK_3|AGE_26|SES_2|SCO_3|CD4_1|DRUG_0|MET_NA|APP_1|RES_1|REC_0|VEN_0|CL_207|NAT_mex|2022-04-06"
      ],
      "attributes":[
        "BULK"
      ]
    },
    {
      "source":997,
      "target":998,
      "directed":false,
      "length":0.0117402,
      "support":0.0,
      "removed":false,
      "sequences":[
        "ID_CEC-20-1607|ST_1|CODE_09012|SX_M|RISK_3|AGE_24|SES_2|SCO_2|CD4_2|DRUG_1|MET_NA|APP_0|RES_1|REC_0|VEN_0|CL_166|NAT_mex|2020-10-05",
        "ID_CEC-21-3950|ST_1|CODE_09011|SX_M|RISK_NA|AGE_48|SES_NA|SCO_1|CD4_2|DRUG_NA|MET_NA|APP_NA|RES_1|REC_0|VEN_NA|CL_166|NAT_mex|2021-06-09"
      ],
      "attributes":[
        "BULK"
      ]
    },
    {
      "source":997,
      "target":999,
      "directed":false,
      "length":0.00956314,
      "support":0.0,
      "removed":false,
      "sequences":[
        "ID_CEC-20-1607|ST_1|CODE_09012|SX_M|RISK_3|AGE_24|SES_2|SCO_2|CD4_2|DRUG_1|MET_NA|APP_0|RES_1|REC_0|VEN_0|CL_166|NAT_mex|2020-10-05",
        "ID_CEC-21-4438|ST_1|CODE_09014|SX_M|RISK_3|AGE_41|SES_2|SCO_2|CD4_1|DRUG_0|MET_NA|APP_0|RES_1|REC_0|VEN_0|CL_166|NAT_mex|2021-08-03"
      ],
      "attributes":[
        "BULK"
      ]
    },
    {
      "source":997,
      "target":1000,
      "directed":false,
      "length":0.0124545,
      "support":0.0,
      "removed":false,
      "sequences":[
        "ID_CEC-20-1607|ST_1|CODE_09012|SX_M|RISK_3|AGE_24|SES_2|SCO_2|CD4_2|DRUG_1|MET_NA|APP_0|RES_1|REC_0|VEN_0|CL_166|NAT_mex|2020-10-05",
        "ID_CEC-22-9843|ST_1|CODE_09016|SX_M|RISK_3|AGE_35|SES_1|SCO_3|CD4_3|DRUG_1|MET_NA|APP_1|RES_1|REC_0|VEN_0|CL_166|NAT_mex|2022-12-12"
      ],
      "attributes":[
        "BULK"
      ]
    },
    {
      "source":1576,
      "target":1577,
      "directed":false,
      "length":0.0116091,
      "support":0.0,
      "removed":false,
      "sequences":[
        "ID_CEC-20-1608|ST_1|CODE_09015|SX_M|RISK_3|AGE_28|SES_2|SCO_3|CD4_1|DRUG_1|MET_NA|APP_1|RES_1|REC_0|VEN_0|CL_490|NAT_mex|2020-10-05",
        "ID_CEC-21-3527|ST_1|CODE_09010|SX_M|RISK_3|AGE_21|SES_1|SCO_2|CD4_2|DRUG_0|MET_NA|APP_0|RES_1|REC_0|VEN_0|CL_490|NAT_mex|2021-05-03"
      ],
      "attributes":[
        "BULK"
      ]
    },
    {
      "source":1576,
      "target":1578,
      "directed":false,
      "length":0.00495175,
      "support":0.0,
      "removed":false,
      "sequences":[
        "ID_CEC-20-1608|ST_1|CODE_09015|SX_M|RISK_3|AGE_28|SES_2|SCO_3|CD4_1|DRUG_1|MET_NA|APP_1|RES_1|REC_0|VEN_0|CL_490|NAT_mex|2020-10-05",
        "ID_CEC-21-4209|ST_1|CODE_09010|SX_M|RISK_3|AGE_24|SES_1|SCO_2|CD4_1|DRUG_1|MET_NA|APP_1|RES_1|REC_0|VEN_0|CL_490|NAT_mex|2021-07-06"
      ],
      "attributes":[
        "BULK"
      ]
    },
    {
      "source":1576,
      "target":1579,
      "directed":false,
      "length":0.00352636,
      "support":0.0,
      "removed":false,
      "sequences":[
        "ID_CEC-20-1608|ST_1|CODE_09015|SX_M|RISK_3|AGE_28|SES_2|SCO_3|CD4_1|DRUG_1|MET_NA|APP_1|RES_1|REC_0|VEN_0|CL_490|NAT_mex|2020-10-05",
        "ID_CEC-21-5633|ST_2|CODE_15062|SX_M|RISK_3|AGE_30|SES_2|SCO_2|CD4_1|DRUG_0|MET_NA|APP_1|RES_1|REC_0|VEN_1|CL_490|NAT_mex|2021-11-22"
      ],
      "attributes":[
        "BULK"
      ]
    },
    {
      "source":578,
      "target":579,
      "directed":false,
      "length":0.0113592,
      "support":0.0,
      "removed":false,
      "sequences":[
        "ID_CEC-20-1609|ST_1|CODE_09015|SX_M|RISK_3|AGE_29|SES_2|SCO_3|CD4_1|DRUG_1|MET_NA|APP_1|RES_1|REC_0|VEN_0|CL_144|NAT_mex|2020-10-05",
        "ID_CEC-21-3357|ST_2|CODE_15033|SX_M|RISK_3|AGE_25|SES_2|SCO_2|CD4_2|DRUG_0|MET_NA|APP_0|RES_5|REC_0|VEN_0|CL_144|NAT_mex|2021-04-20"
      ],
      "attributes":[
        "BULK"
      ]
    },
    {
      "source":578,
      "target":581,
      "directed":false,
      "length":0.00886478,
      "support":0.0,
      "removed":false,
      "sequences":[
        "ID_CEC-20-1609|ST_1|CODE_09015|SX_M|RISK_3|AGE_29|SES_2|SCO_3|CD4_1|DRUG_1|MET_NA|APP_1|RES_1|REC_0|VEN_0|CL_144|NAT_mex|2020-10-05",
        "ID_CEC-21-4898|ST_1|CODE_09010|SX_M|RISK_3|AGE_21|SES_2|SCO_2|CD4_3|DRUG_0|MET_NA|APP_1|RES_1|REC_0|VEN_0|CL_144|NAT_mex|2021-09-20"
      ],
      "attributes":[
        "BULK"
      ]
    },
    {
      "source":578,
      "target":583,
      "directed":false,
      "length":0.00885319,
      "support":0.0,
      "removed":false,
      "sequences":[
        "ID_CEC-20-1609|ST_1|CODE_09015|SX_M|RISK_3|AGE_29|SES_2|SCO_3|CD4_1|DRUG_1|MET_NA|APP_1|RES_1|REC_0|VEN_0|CL_144|NAT_mex|2020-10-05",
        "ID_CEC-22-7170|ST_1|CODE_09011|SX_M|RISK_3|AGE_27|SES_1|SCO_3|CD4_1|DRUG_0|MET_NA|APP_0|RES_1|REC_0|VEN_0|CL_144|NAT_mex|2022-04-18"
      ],
      "attributes":[
        "BULK"
      ]
    },
    {
      "source":1215,
      "target":1216,
      "directed":false,
      "length":0.00778894,
      "support":0.0,
      "removed":false,
      "sequences":[
        "ID_CEC-20-1610|ST_1|CODE_09015|SX_M|RISK_2|AGE_36|SES_1|SCO_2|CD4_1|DRUG_1|MET_NA|APP_0|RES_1|REC_0|VEN_1|CL_441|NAT_mex|2020-10-05",
        "ID_CEC-22-7125|ST_1|CODE_09007|SX_F|RISK_1|AGE_30|SES_1|SCO_3|CD4_1|DRUG_1|MET_NA|APP_NA|RES_1|REC_0|VEN_NA|CL_441|NAT_mex|2022-04-08"
      ],
      "attributes":[
        "BULK"
      ]
    },
    {
      "source":1215,
      "target":1217,
      "directed":false,
      "length":0.00743433,
      "support":0.0,
      "removed":false,
      "sequences":[
        "ID_CEC-20-1610|ST_1|CODE_09015|SX_M|RISK_2|AGE_36|SES_1|SCO_2|CD4_1|DRUG_1|MET_NA|APP_0|RES_1|REC_0|VEN_1|CL_441|NAT_mex|2020-10-05",
        "ID_CEC-22-7764|ST_2|CODE_15039|SX_M|RISK_2|AGE_32|SES_2|SCO_3|CD4_2|DRUG_0|MET_NA|APP_0|RES_1|REC_0|VEN_0|CL_441|NAT_mex|2022-05-30"
      ],
      "attributes":[
        "BULK"
      ]
    },
    {
      "source":1215,
      "target":1218,
      "directed":false,
      "length":0.00922151,
      "support":0.0,
      "removed":false,
      "sequences":[
        "ID_CEC-20-1610|ST_1|CODE_09015|SX_M|RISK_2|AGE_36|SES_1|SCO_2|CD4_1|DRUG_1|MET_NA|APP_0|RES_1|REC_0|VEN_1|CL_441|NAT_mex|2020-10-05",
        "ID_CEC-22-7825|ST_1|CODE_09003|SX_FT|RISK_4|AGE_45|SES_1|SCO_2|CD4_1|DRUG_0|MET_NA|APP_0|RES_1|REC_0|VEN_0|CL_441|NAT_mex|2022-06-03"
      ],
      "attributes":[
        "BULK"
      ]
    },
    {
      "source":1215,
      "target":1219,
      "directed":false,
      "length":0.00743933,
      "support":0.0,
      "removed":false,
      "sequences":[
        "ID_CEC-20-1610|ST_1|CODE_09015|SX_M|RISK_2|AGE_36|SES_1|SCO_2|CD4_1|DRUG_1|MET_NA|APP_0|RES_1|REC_0|VEN_1|CL_441|NAT_mex|2020-10-05",
        "ID_CEC-22-9024|ST_2|CODE_15031|SX_FT|RISK_4|AGE_30|SES_1|SCO_2|CD4_2|DRUG_1|MET_NA|APP_1|RES_1|REC_0|VEN_1|CL_441|NAT_mex|2022-09-21"
      ],
      "attributes":[
        "BULK"
      ]
    },
    {
      "source":1224,
      "target":1220,
      "directed":false,
      "length":0.00814294,
      "support":0.0,
      "removed":false,
      "sequences":[
        "ID_CEC-20-1612|ST_1|CODE_09005|SX_M|RISK_3|AGE_24|SES_3|SCO_3|CD4_2|DRUG_1|MET_NA|APP_0|RES_5|REC_0|VEN_0|CL_138|NAT_mex|2020-10-05",
        "ID_CEC-22-7733|ST_2|CODE_15058|SX_M|RISK_3|AGE_21|SES_2|SCO_2|CD4_2|DRUG_0|MET_NA|APP_1|RES_5|REC_0|VEN_1|CL_138|NAT_mex|2022-05-30"
      ],
      "attributes":[
        "BULK"
      ]
    },
    {
      "source":1224,
      "target":1221,
      "directed":false,
      "length":0.0127946,
      "support":0.0,
      "removed":false,
      "sequences":[
        "ID_CEC-20-1612|ST_1|CODE_09005|SX_M|RISK_3|AGE_24|SES_3|SCO_3|CD4_2|DRUG_1|MET_NA|APP_0|RES_5|REC_0|VEN_0|CL_138|NAT_mex|2020-10-05",
        "ID_CEC-22-7738|ST_1|CODE_09003|SX_M|RISK_3|AGE_38|SES_2|SCO_3|CD4_3|DRUG_1|MET_NA|APP_0|RES_5|REC_0|VEN_0|CL_138|NAT_mex|2022-05-30"
      ],
      "attributes":[
        "BULK"
      ]
    },
    {
      "source":1224,
      "target":1222,
      "directed":false,
      "length":0.0088603,
      "support":0.0,
      "removed":false,
      "sequences":[
        "ID_CEC-20-1612|ST_1|CODE_09005|SX_M|RISK_3|AGE_24|SES_3|SCO_3|CD4_2|DRUG_1|MET_NA|APP_0|RES_5|REC_0|VEN_0|CL_138|NAT_mex|2020-10-05",
        "ID_CEC-22-9354|ST_2|CODE_15058|SX_M|RISK_3|AGE_20|SES_1|SCO_2|CD4_2|DRUG_1|MET_NA|APP_1|RES_5|REC_1|VEN_1|CL_138|NAT_mex|2022-10-20"
      ],
      "attributes":[
        "BULK"
      ]
    },
    {
      "source":1224,
      "target":1223,
      "directed":false,
      "length":0.011732,
      "support":0.0,
      "removed":false,
      "sequences":[
        "ID_CEC-20-1612|ST_1|CODE_09005|SX_M|RISK_3|AGE_24|SES_3|SCO_3|CD4_2|DRUG_1|MET_NA|APP_0|RES_5|REC_0|VEN_0|CL_138|NAT_mex|2020-10-05",
        "ID_CEC-22-9361|ST_1|CODE_07106|SX_M|RISK_3|AGE_23|SES_2|SCO_2|CD4_2|DRUG_1|MET_1|APP_1|RES_5|REC_0|VEN_1|CL_138|NAT_mex|2022-10-20"
      ],
      "attributes":[
        "BULK"
      ]
    },
    {
      "source":939,
      "target":940,
      "directed":false,
      "length":0.0085031,
      "support":0.0,
      "removed":false,
      "sequences":[
        "ID_CEC-20-1616|ST_1|CODE_09012|SX_M|RISK_3|AGE_28|SES_1|SCO_2|CD4_2|DRUG_1|MET_NA|APP_0|RES_1|REC_0|VEN_0|CL_442|NAT_mex|2020-10-06",
        "ID_CEC-21-5435|ST_1|CODE_09003|SX_M|RISK_3|AGE_21|SES_2|SCO_2|CD4_1|DRUG_1|MET_NA|APP_1|RES_1|REC_0|VEN_1|CL_442|NAT_mex|2021-11-03"
      ],
      "attributes":[
        "BULK"
      ]
    },
    {
      "source":939,
      "target":942,
      "directed":false,
      "length":0.0106513,
      "support":0.0,
      "removed":false,
      "sequences":[
        "ID_CEC-20-1616|ST_1|CODE_09012|SX_M|RISK_3|AGE_28|SES_1|SCO_2|CD4_2|DRUG_1|MET_NA|APP_0|RES_1|REC_0|VEN_0|CL_442|NAT_mex|2020-10-06",
        "ID_CEC-22-8190|ST_1|CODE_09003|SX_M|RISK_3|AGE_22|SES_2|SCO_2|CD4_1|DRUG_0|MET_NA|APP_1|RES_1|REC_0|VEN_0|CL_442|NAT_mex|2022-07-05"
      ],
      "attributes":[
        "BULK"
      ]
    },
    {
      "source":939,
      "target":943,
      "directed":false,
      "length":0.0113612,
      "support":0.0,
      "removed":false,
      "sequences":[
        "ID_CEC-20-1616|ST_1|CODE_09012|SX_M|RISK_3|AGE_28|SES_1|SCO_2|CD4_2|DRUG_1|MET_NA|APP_0|RES_1|REC_0|VEN_0|CL_442|NAT_mex|2020-10-06",
        "ID_CEC-22-8326|ST_1|CODE_09003|SX_M|RISK_3|AGE_23|SES_2|SCO_2|CD4_1|DRUG_1|MET_NA|APP_0|RES_1|REC_0|VEN_0|CL_442|NAT_mex|2022-07-15"
      ],
      "attributes":[
        "BULK"
      ]
    },
    {
      "source":939,
      "target":945,
      "directed":false,
      "length":0.0113595,
      "support":0.0,
      "removed":false,
      "sequences":[
        "ID_CEC-20-1616|ST_1|CODE_09012|SX_M|RISK_3|AGE_28|SES_1|SCO_2|CD4_2|DRUG_1|MET_NA|APP_0|RES_1|REC_0|VEN_0|CL_442|NAT_mex|2020-10-06",
        "ID_CEC-22-9138|ST_1|CODE_09012|SX_M|RISK_NA|AGE_20|SES_NA|SCO_NA|CD4_1|DRUG_NA|MET_NA|APP_NA|RES_1|REC_0|VEN_NA|CL_NA|NAT_NA|2022-09-29"
      ],
      "attributes":[
        "BULK"
      ]
    },
    {
      "source":2660,
      "target":2661,
      "directed":false,
      "length":0.00529868,
      "support":0.0,
      "removed":false,
      "sequences":[
        "ID_CEC-20-1618|ST_1|CODE_09007|SX_M|RISK_3|AGE_30|SES_1|SCO_1|CD4_2|DRUG_1|MET_NA|APP_1|RES_1|REC_0|VEN_1|CL_NA|NAT_mex|2020-10-06",
        "ID_CEC-20-1984|ST_1|CODE_09007|SX_M|RISK_3|AGE_26|SES_1|SCO_2|CD4_2|DRUG_NA|MET_NA|APP_NA|RES_1|REC_1|VEN_0|CL_NA|NAT_mex|2020-11-11"
      ],
      "attributes":[
        "BULK"
      ]
    },
    {
      "source":2662,
      "target":2663,
      "directed":false,
      "length":0.00070365,
      "support":0.0,
      "removed":false,
      "sequences":[
        "ID_CEC-20-1624|ST_1|CODE_09014|SX_FT|RISK_4|AGE_46|SES_1|SCO_2|CD4_2|DRUG_0|MET_NA|APP_NA|RES_1|REC_1|VEN_NA|CL_7|NAT_mex|2020-10-06",
        "ID_CEC-20-1902|ST_1|CODE_09006|SX_M|RISK_2|AGE_26|SES_2|SCO_2|CD4_1|DRUG_0|MET_NA|APP_1|RES_1|REC_0|VEN_0|CL_7|NAT_mex|2020-10-30"
      ],
      "attributes":[
        "BULK"
      ]
    },
    {
      "source":2664,
      "target":2665,
      "directed":false,
      "length":0.00600674,
      "support":0.0,
      "removed":false,
      "sequences":[
        "ID_CEC-20-1625|ST_2|CODE_15121|SX_M|RISK_3|AGE_21|SES_2|SCO_3|CD4_2|DRUG_1|MET_NA|APP_1|RES_1|REC_1|VEN_0|CL_860|NAT_mex|2020-10-06",
        "ID_CEC-21-4130|ST_2|CODE_15121|SX_M|RISK_3|AGE_19|SES_1|SCO_3|CD4_2|DRUG_0|MET_NA|APP_0|RES_1|REC_0|VEN_0|CL_860|NAT_mex|2021-06-28"
      ],
      "attributes":[
        "BULK"
      ]
    },
    {
      "source":27,
      "target":28,
      "directed":false,
      "length":0.0063762,
      "support":0.0,
      "removed":false,
      "sequences":[
        "ID_CEC-20-1626|ST_1|CODE_09016|SX_M|RISK_3|AGE_30|SES_2|SCO_3|CD4_2|DRUG_1|MET_NA|APP_1|RES_1|REC_1|VEN_0|CL_304|NAT_mex|2020-10-06",
        "ID_CEC-21-2390|ST_2|CODE_15121|SX_M|RISK_3|AGE_33|SES_1|SCO_3|CD4_1|DRUG_0|MET_NA|APP_1|RES_1|REC_0|VEN_0|CL_304|NAT_mex|2021-01-15"
      ],
      "attributes":[
        "BULK"
      ]
    },
    {
      "source":27,
      "target":29,
      "directed":false,
      "length":0.00529785,
      "support":0.0,
      "removed":false,
      "sequences":[
        "ID_CEC-20-1626|ST_1|CODE_09016|SX_M|RISK_3|AGE_30|SES_2|SCO_3|CD4_2|DRUG_1|MET_NA|APP_1|RES_1|REC_1|VEN_0|CL_304|NAT_mex|2020-10-06",
        "ID_CEC-21-2438|ST_1|CODE_09015|SX_M|RISK_3|AGE_35|SES_2|SCO_3|CD4_2|DRUG_1|MET_NA|APP_1|RES_5|REC_1|VEN_1|CL_304|NAT_mex|2021-01-21"
      ],
      "attributes":[
        "BULK"
      ]
    },
    {
      "source":27,
      "target":30,
      "directed":false,
      "length":0.00529995,
      "support":0.0,
      "removed":false,
      "sequences":[
        "ID_CEC-20-1626|ST_1|CODE_09016|SX_M|RISK_3|AGE_30|SES_2|SCO_3|CD4_2|DRUG_1|MET_NA|APP_1|RES_1|REC_1|VEN_0|CL_304|NAT_mex|2020-10-06",
        "ID_CEC-21-2905|ST_2|CODE_15020|SX_M|RISK_3|AGE_31|SES_2|SCO_3|CD4_2|DRUG_0|MET_NA|APP_1|RES_1|REC_0|VEN_0|CL_304|NAT_mex|2021-03-09"
      ],
      "attributes":[
        "BULK"
      ]
    },
    {
      "source":27,
      "target":31,
      "directed":false,
      "length":0.00423859,
      "support":0.0,
      "removed":false,
      "sequences":[
        "ID_CEC-20-1626|ST_1|CODE_09016|SX_M|RISK_3|AGE_30|SES_2|SCO_3|CD4_2|DRUG_1|MET_NA|APP_1|RES_1|REC_1|VEN_0|CL_304|NAT_mex|2020-10-06",
        "ID_CEC-21-2915|ST_1|CODE_09007|SX_M|RISK_3|AGE_39|SES_2|SCO_3|CD4_1|DRUG_0|MET_NA|APP_0|RES_1|REC_0|VEN_0|CL_304|NAT_mex|2021-03-10"
      ],
      "attributes":[
        "BULK"
      ]
    },
    {
      "source":27,
      "target":32,
      "directed":false,
      "length":0.00601534,
      "support":0.0,
      "removed":false,
      "sequences":[
        "ID_CEC-20-1626|ST_1|CODE_09016|SX_M|RISK_3|AGE_30|SES_2|SCO_3|CD4_2|DRUG_1|MET_NA|APP_1|RES_1|REC_1|VEN_0|CL_304|NAT_mex|2020-10-06",
        "ID_CEC-21-3253|ST_1|CODE_09002|SX_M|RISK_3|AGE_40|SES_2|SCO_3|CD4_2|DRUG_1|MET_NA|APP_1|RES_1|REC_0|VEN_0|CL_304|NAT_mex|2021-04-12"
      ],
      "attributes":[
        "BULK"
      ]
    },
    {
      "source":27,
      "target":0,
      "directed":false,
      "length":0.00211468,
      "support":0.0,
      "removed":false,
      "sequences":[
        "ID_CEC-20-1626|ST_1|CODE_09016|SX_M|RISK_3|AGE_30|SES_2|SCO_3|CD4_2|DRUG_1|MET_NA|APP_1|RES_1|REC_1|VEN_0|CL_304|NAT_mex|2020-10-06",
        "ID_CEC-21-3451|ST_1|CODE_09002|SX_M|RISK_3|AGE_28|SES_2|SCO_3|CD4_3|DRUG_1|MET_1|APP_1|RES_1|REC_0|VEN_1|CL_304|NAT_mex|2021-04-26"
      ],
      "attributes":[
        "BULK"
      ]
    },
    {
      "source":27,
      "target":1,
      "directed":false,
      "length":0.00423849,
      "support":0.0,
      "removed":false,
      "sequences":[
        "ID_CEC-20-1626|ST_1|CODE_09016|SX_M|RISK_3|AGE_30|SES_2|SCO_3|CD4_2|DRUG_1|MET_NA|APP_1|RES_1|REC_1|VEN_0|CL_304|NAT_mex|2020-10-06",
        "ID_CEC-21-3503|ST_1|CODE_09015|SX_M|RISK_3|AGE_38|SES_2|SCO_3|CD4_2|DRUG_1|MET_NA|APP_1|RES_1|REC_0|VEN_1|CL_304|NAT_ven|2021-04-30"
      ],
      "attributes":[
        "BULK"
      ]
    },
    {
      "source":27,
      "target":2,
      "directed":false,
      "length":0.00282134,
      "support":0.0,
      "removed":false,
      "sequences":[
        "ID_CEC-20-1626|ST_1|CODE_09016|SX_M|RISK_3|AGE_30|SES_2|SCO_3|CD4_2|DRUG_1|MET_NA|APP_1|RES_1|REC_1|VEN_0|CL_304|NAT_mex|2020-10-06",
        "ID_CEC-21-3596|ST_1|CODE_09015|SX_M|RISK_3|AGE_33|SES_2|SCO_3|CD4_3|DRUG_0|MET_NA|APP_1|RES_1|REC_0|VEN_0|CL_304|NAT_mex|2021-05-10"
      ],
      "attributes":[
        "BULK"
      ]
    },
    {
      "source":27,
      "target":3,
      "directed":false,
      "length":0.00601054,
      "support":0.0,
      "removed":false,
      "sequences":[
        "ID_CEC-20-1626|ST_1|CODE_09016|SX_M|RISK_3|AGE_30|SES_2|SCO_3|CD4_2|DRUG_1|MET_NA|APP_1|RES_1|REC_1|VEN_0|CL_304|NAT_mex|2020-10-06",
        "ID_CEC-21-3915|ST_1|CODE_09014|SX_M|RISK_3|AGE_29|SES_1|SCO_3|CD4_3|DRUG_1|MET_NA|APP_0|RES_1|REC_0|VEN_0|CL_304|NAT_mex|2021-06-08"
      ],
      "attributes":[
        "BULK"
      ]
    },
    {
      "source":27,
      "target":4,
      "directed":false,
      "length":0.00140876,
      "support":0.0,
      "removed":false,
      "sequences":[
        "ID_CEC-20-1626|ST_1|CODE_09016|SX_M|RISK_3|AGE_30|SES_2|SCO_3|CD4_2|DRUG_1|MET_NA|APP_1|RES_1|REC_1|VEN_0|CL_304|NAT_mex|2020-10-06",
        "ID_CEC-21-3968|ST_1|CODE_09016|SX_M|RISK_3|AGE_29|SES_2|SCO_2|CD4_2|DRUG_1|MET_NA|APP_1|RES_1|REC_1|VEN_0|CL_304|NAT_ven|2021-06-11"
      ],
      "attributes":[
        "BULK"
      ]
    },
    {
      "source":27,
      "target":5,
      "directed":false,
      "length":0.0106419,
      "support":0.0,
      "removed":false,
      "sequences":[
        "ID_CEC-20-1626|ST_1|CODE_09016|SX_M|RISK_3|AGE_30|SES_2|SCO_3|CD4_2|DRUG_1|MET_NA|APP_1|RES_1|REC_1|VEN_0|CL_304|NAT_mex|2020-10-06",
        "ID_CEC-21-3994|ST_2|CODE_15057|SX_M|RISK_3|AGE_30|SES_1|SCO_3|CD4_2|DRUG_1|MET_NA|APP_1|RES_2|REC_0|VEN_1|CL_304|NAT_mex|2021-06-15"
      ],
      "attributes":[
        "BULK"
      ]
    },
    {
      "source":27,
      "target":6,
      "directed":false,
      "length":0.00423633,
      "support":0.0,
      "removed":false,
      "sequences":[
        "ID_CEC-20-1626|ST_1|CODE_09016|SX_M|RISK_3|AGE_30|SES_2|SCO_3|CD4_2|DRUG_1|MET_NA|APP_1|RES_1|REC_1|VEN_0|CL_304|NAT_mex|2020-10-06",
        "ID_CEC-21-4447|ST_1|CODE_09012|SX_M|RISK_3|AGE_22|SES_2|SCO_3|CD4_2|DRUG_1|MET_NA|APP_1|RES_1|REC_1|VEN_NA|CL_304|NAT_mex|2021-08-03"
      ],
      "attributes":[
        "BULK"
      ]
    },
    {
      "source":27,
      "target":7,
      "directed":false,
      "length":0.00744426,
      "support":0.0,
      "removed":false,
      "sequences":[
        "ID_CEC-20-1626|ST_1|CODE_09016|SX_M|RISK_3|AGE_30|SES_2|SCO_3|CD4_2|DRUG_1|MET_NA|APP_1|RES_1|REC_1|VEN_0|CL_304|NAT_mex|2020-10-06",
        "ID_CEC-21-4456|ST_1|CODE_09010|SX_M|RISK_3|AGE_50|SES_2|SCO_2|CD4_2|DRUG_NA|MET_NA|APP_NA|RES_1|REC_0|VEN_NA|CL_304|NAT_mex|2021-08-04"
      ],
      "attributes":[
        "BULK"
      ]
    },
    {
      "source":27,
      "target":8,
      "directed":false,
      "length":0.00744426,
      "support":0.0,
      "removed":false,
      "sequences":[
        "ID_CEC-20-1626|ST_1|CODE_09016|SX_M|RISK_3|AGE_30|SES_2|SCO_3|CD4_2|DRUG_1|MET_NA|APP_1|RES_1|REC_1|VEN_0|CL_304|NAT_mex|2020-10-06",
        "ID_CEC-21-4481|ST_1|CODE_09007|SX_M|RISK_NA|AGE_33|SES_2|SCO_2|CD4_1|DRUG_0|MET_NA|APP_NA|RES_1|REC_0|VEN_NA|CL_304|NAT_mex|2021-08-06"
      ],
      "attributes":[
        "BULK"
      ]
    },
    {
      "source":27,
      "target":9,
      "directed":false,
      "length":0.00744426,
      "support":0.0,
      "removed":false,
      "sequences":[
        "ID_CEC-20-1626|ST_1|CODE_09016|SX_M|RISK_3|AGE_30|SES_2|SCO_3|CD4_2|DRUG_1|MET_NA|APP_1|RES_1|REC_1|VEN_0|CL_304|NAT_mex|2020-10-06",
        "ID_CEC-21-4482|ST_1|CODE_09007|SX_M|RISK_3|AGE_51|SES_2|SCO_2|CD4_2|DRUG_0|MET_NA|APP_1|RES_1|REC_1|VEN_NA|CL_304|NAT_mex|2021-08-06"
      ],
      "attributes":[
        "BULK"
      ]
    },
    {
      "source":27,
      "target":10,
      "directed":false,
      "length":0.0053009,
      "support":0.0,
      "removed":false,
      "sequences":[
        "ID_CEC-20-1626|ST_1|CODE_09016|SX_M|RISK_3|AGE_30|SES_2|SCO_3|CD4_2|DRUG_1|MET_NA|APP_1|RES_1|REC_1|VEN_0|CL_304|NAT_mex|2020-10-06",
        "ID_CEC-21-4512|ST_2|CODE_15037|SX_M|RISK_3|AGE_32|SES_1|SCO_3|CD4_3|DRUG_1|MET_NA|APP_1|RES_1|REC_0|VEN_1|CL_304|NAT_mex|2021-08-09"
      ],
      "attributes":[
        "BULK"
      ]
    },
    {
      "source":27,
      "target":11,
      "directed":false,
      "length":0.00458894,
      "support":0.0,
      "removed":false,
      "sequences":[
        "ID_CEC-20-1626|ST_1|CODE_09016|SX_M|RISK_3|AGE_30|SES_2|SCO_3|CD4_2|DRUG_1|MET_NA|APP_1|RES_1|REC_1|VEN_0|CL_304|NAT_mex|2020-10-06",
        "ID_CEC-21-5414|ST_1|CODE_09002|SX_M|RISK_3|AGE_37|SES_2|SCO_2|CD4_1|DRUG_1|MET_NA|APP_1|RES_1|REC_0|VEN_0|CL_304|NAT_mex|2021-11-01"
      ],
      "attributes":[
        "BULK"
      ]
    },
    {
      "source":27,
      "target":12,
      "directed":false,
      "length":0.00672277,
      "support":0.0,
      "removed":false,
      "sequences":[
        "ID_CEC-20-1626|ST_1|CODE_09016|SX_M|RISK_3|AGE_30|SES_2|SCO_3|CD4_2|DRUG_1|MET_NA|APP_1|RES_1|REC_1|VEN_0|CL_304|NAT_mex|2020-10-06",
        "ID_CEC-21-5819|ST_1|CODE_09007|SX_M|RISK_3|AGE_26|SES_2|SCO_3|CD4_1|DRUG_0|MET_NA|APP_1|RES_1|REC_0|VEN_1|CL_304|NAT_mex|2021-12-06"
      ],
      "attributes":[
        "BULK"
      ]
    },
    {
      "source":27,
      "target":13,
      "directed":false,
      "length":0.00282135,
      "support":0.0,
      "removed":false,
      "sequences":[
        "ID_CEC-20-1626|ST_1|CODE_09016|SX_M|RISK_3|AGE_30|SES_2|SCO_3|CD4_2|DRUG_1|MET_NA|APP_1|RES_1|REC_1|VEN_0|CL_304|NAT_mex|2020-10-06",
        "ID_CEC-22-5996|ST_1|CODE_07106|SX_M|RISK_3|AGE_28|SES_2|SCO_2|CD4_1|DRUG_1|MET_NA|APP_0|RES_1|REC_0|VEN_0|CL_304|NAT_mex|2022-01-05"
      ],
      "attributes":[
        "BULK"
      ]
    },
    {
      "source":27,
      "target":14,
      "directed":false,
      "length":0.00744426,
      "support":0.0,
      "removed":false,
      "sequences":[
        "ID_CEC-20-1626|ST_1|CODE_09016|SX_M|RISK_3|AGE_30|SES_2|SCO_3|CD4_2|DRUG_1|MET_NA|APP_1|RES_1|REC_1|VEN_0|CL_304|NAT_mex|2020-10-06",
        "ID_CEC-22-6029|ST_1|CODE_09007|SX_M|RISK_1|AGE_31|SES_2|SCO_3|CD4_1|DRUG_0|MET_NA|APP_1|RES_1|REC_0|VEN_1|CL_304|NAT_mex|2022-01-07"
      ],
      "attributes":[
        "BULK"
      ]
    },
    {
      "source":27,
      "target":15,
      "directed":false,
      "length":0.00566148,
      "support":0.0,
      "removed":false,
      "sequences":[
        "ID_CEC-20-1626|ST_1|CODE_09016|SX_M|RISK_3|AGE_30|SES_2|SCO_3|CD4_2|DRUG_1|MET_NA|APP_1|RES_1|REC_1|VEN_0|CL_304|NAT_mex|2020-10-06",
        "ID_CEC-22-6109|ST_1|CODE_09016|SX_M|RISK_3|AGE_32|SES_2|SCO_3|CD4_1|DRUG_0|MET_NA|APP_1|RES_1|REC_0|VEN_1|CL_304|NAT_mex|2022-01-13"
      ],
      "attributes":[
        "BULK"
      ]
    },
    {
      "source":27,
      "target":16,
      "directed":false,
      "length":0.00352827,
      "support":0.0,
      "removed":false,
      "sequences":[
        "ID_CEC-20-1626|ST_1|CODE_09016|SX_M|RISK_3|AGE_30|SES_2|SCO_3|CD4_2|DRUG_1|MET_NA|APP_1|RES_1|REC_1|VEN_0|CL_304|NAT_mex|2020-10-06",
        "ID_CEC-22-6263|ST_2|CODE_15033|SX_M|RISK_3|AGE_36|SES_1|SCO_3|CD4_2|DRUG_1|MET_NA|APP_1|RES_1|REC_0|VEN_1|CL_304|NAT_mex|2022-01-27"
      ],
      "attributes":[
        "BULK"
      ]
    },
    {
      "source":27,
      "target":17,
      "directed":false,
      "length":0.00529943,
      "support":0.0,
      "removed":false,
      "sequences":[
        "ID_CEC-20-1626|ST_1|CODE_09016|SX_M|RISK_3|AGE_30|SES_2|SCO_3|CD4_2|DRUG_1|MET_NA|APP_1|RES_1|REC_1|VEN_0|CL_304|NAT_mex|2020-10-06",
        "ID_CEC-22-6929|ST_1|CODE_09016|SX_M|RISK_3|AGE_36|SES_1|SCO_2|CD4_1|DRUG_1|MET_NA|APP_1|RES_1|REC_0|VEN_0|CL_304|NAT_mex|2022-03-24"
      ],
      "attributes":[
        "BULK"
      ]
    },
    {
      "source":27,
      "target":18,
      "directed":false,
      "length":0.00176138,
      "support":0.0,
      "removed":false,
      "sequences":[
        "ID_CEC-20-1626|ST_1|CODE_09016|SX_M|RISK_3|AGE_30|SES_2|SCO_3|CD4_2|DRUG_1|MET_NA|APP_1|RES_1|REC_1|VEN_0|CL_304|NAT_mex|2020-10-06",
        "ID_CEC-22-7365|ST_1|CODE_09016|SX_M|RISK_3|AGE_33|SES_2|SCO_2|CD4_2|DRUG_1|MET_NA|APP_1|RES_1|REC_0|VEN_1|CL_304|NAT_mex|2022-05-03"
      ],
      "attributes":[
        "BULK"
      ]
    },
    {
      "source":27,
      "target":19,
      "directed":false,
      "length":0.00388387,
      "support":0.0,
      "removed":false,
      "sequences":[
        "ID_CEC-20-1626|ST_1|CODE_09016|SX_M|RISK_3|AGE_30|SES_2|SCO_3|CD4_2|DRUG_1|MET_NA|APP_1|RES_1|REC_1|VEN_0|CL_304|NAT_mex|2020-10-06",
        "ID_CEC-22-7565|ST_2|CODE_15037|SX_M|RISK_3|AGE_27|SES_2|SCO_3|CD4_2|DRUG_1|MET_NA|APP_1|RES_1|REC_1|VEN_0|CL_304|NAT_mex|2022-05-18"
      ],
      "attributes":[
        "BULK"
      ]
    },
    {
      "source":27,
      "target":20,
      "directed":false,
      "length":0.0049441,
      "support":0.0,
      "removed":false,
      "sequences":[
        "ID_CEC-20-1626|ST_1|CODE_09016|SX_M|RISK_3|AGE_30|SES_2|SCO_3|CD4_2|DRUG_1|MET_NA|APP_1|RES_1|REC_1|VEN_0|CL_304|NAT_mex|2020-10-06",
        "ID_CEC-22-7636|ST_1|CODE_09002|SX_M|RISK_3|AGE_37|SES_2|SCO_3|CD4_2|DRUG_1|MET_NA|APP_1|RES_1|REC_0|VEN_1|CL_304|NAT_mex|2022-05-23"
      ],
      "attributes":[
        "BULK"
      ]
    },
    {
      "source":27,
      "target":21,
      "directed":false,
      "length":0.0070752,
      "support":0.0,
      "removed":false,
      "sequences":[
        "ID_CEC-20-1626|ST_1|CODE_09016|SX_M|RISK_3|AGE_30|SES_2|SCO_3|CD4_2|DRUG_1|MET_NA|APP_1|RES_1|REC_1|VEN_0|CL_304|NAT_mex|2020-10-06",
        "ID_CEC-22-7788|ST_1|CODE_09015|SX_M|RISK_3|AGE_51|SES_2|SCO_3|CD4_3|DRUG_1|MET_NA|APP_1|RES_1|REC_1|VEN_0|CL_304|NAT_mex|2022-06-02"
      ],
      "attributes":[
        "BULK"
      ]
    },
    {
      "source":27,
      "target":22,
      "directed":false,
      "length":0.00494727,
      "support":0.0,
      "removed":false,
      "sequences":[
        "ID_CEC-20-1626|ST_1|CODE_09016|SX_M|RISK_3|AGE_30|SES_2|SCO_3|CD4_2|DRUG_1|MET_NA|APP_1|RES_1|REC_1|VEN_0|CL_304|NAT_mex|2020-10-06",
        "ID_CEC-22-8178|ST_2|CODE_15057|SX_M|RISK_3|AGE_27|SES_2|SCO_3|CD4_1|DRUG_1|MET_NA|APP_0|RES_1|REC_0|VEN_0|CL_304|NAT_mex|2022-07-04"
      ],
      "attributes":[
        "BULK"
      ]
    },
    {
      "source":27,
      "target":23,
      "directed":false,
      "length":0.00494519,
      "support":0.0,
      "removed":false,
      "sequences":[
        "ID_CEC-20-1626|ST_1|CODE_09016|SX_M|RISK_3|AGE_30|SES_2|SCO_3|CD4_2|DRUG_1|MET_NA|APP_1|RES_1|REC_1|VEN_0|CL_304|NAT_mex|2020-10-06",
        "ID_CEC-22-8228|ST_1|CODE_09015|SX_M|RISK_3|AGE_29|SES_1|SCO_3|CD4_3|DRUG_1|MET_NA|APP_0|RES_1|REC_0|VEN_0|CL_304|NAT_mex|2022-07-07"
      ],
      "attributes":[
        "BULK"
      ]
    },
    {
      "source":27,
      "target":24,
      "directed":false,
      "length":0.00672244,
      "support":0.0,
      "removed":false,
      "sequences":[
        "ID_CEC-20-1626|ST_1|CODE_09016|SX_M|RISK_3|AGE_30|SES_2|SCO_3|CD4_2|DRUG_1|MET_NA|APP_1|RES_1|REC_1|VEN_0|CL_304|NAT_mex|2020-10-06",
        "ID_CEC-22-8276|ST_1|CODE_09015|SX_M|RISK_NA|AGE_33|SES_NA|SCO_NA|CD4_2|DRUG_NA|MET_NA|APP_NA|RES_1|REC_0|VEN_NA|CL_304|NAT_NA|2022-07-12"
      ],
      "attributes":[
        "BULK"
      ]
    },
    {
      "source":27,
      "target":25,
      "directed":false,
      "length":0.0067236,
      "support":0.0,
      "removed":false,
      "sequences":[
        "ID_CEC-20-1626|ST_1|CODE_09016|SX_M|RISK_3|AGE_30|SES_2|SCO_3|CD4_2|DRUG_1|MET_NA|APP_1|RES_1|REC_1|VEN_0|CL_304|NAT_mex|2020-10-06",
        "ID_CEC-22-8566|ST_2|CODE_15033|SX_M|RISK_3|AGE_31|SES_2|SCO_3|CD4_2|DRUG_0|MET_NA|APP_1|RES_3|REC_1|VEN_0|CL_304|NAT_mex|2022-08-11"
      ],
      "attributes":[
        "BULK"
      ]
    },
    {
      "source":27,
      "target":26,
      "directed":false,
      "length":0.00708952,
      "support":0.0,
      "removed":false,
      "sequences":[
        "ID_CEC-20-1626|ST_1|CODE_09016|SX_M|RISK_3|AGE_30|SES_2|SCO_3|CD4_2|DRUG_1|MET_NA|APP_1|RES_1|REC_1|VEN_0|CL_304|NAT_mex|2020-10-06",
        "ID_CEC-22-9852|ST_2|CODE_15057|SX_M|RISK_3|AGE_31|SES_1|SCO_3|CD4_2|DRUG_1|MET_NA|APP_1|RES_1|REC_0|VEN_1|CL_304|NAT_mex|2022-12-13"
      ],
      "attributes":[
        "BULK"
      ]
    },
    {
      "source":2666,
      "target":2667,
      "directed":false,
      "length":0.00352789,
      "support":0.0,
      "removed":false,
      "sequences":[
        "ID_CEC-20-1628|ST_2|CODE_15039|SX_M|RISK_NA|AGE_42|SES_NA|SCO_NA|CD4_1|DRUG_NA|MET_NA|APP_NA|RES_1|REC_0|VEN_NA|CL_861|NAT_NA|2020-10-06",
        "ID_CEC-22-7221|ST_1|CODE_09015|SX_M|RISK_3|AGE_40|SES_2|SCO_2|CD4_1|DRUG_1|MET_NA|APP_1|RES_1|REC_0|VEN_1|CL_861|NAT_mex|2022-04-21"
      ],
      "attributes":[
        "BULK"
      ]
    },
    {
      "source":1107,
      "target":1105,
      "directed":false,
      "length":0.00743093,
      "support":0.0,
      "removed":false,
      "sequences":[
        "ID_CEC-20-1629|ST_1|CODE_09007|SX_M|RISK_NA|AGE_30|SES_NA|SCO_NA|CD4_1|DRUG_NA|MET_NA|APP_NA|RES_1|REC_0|VEN_NA|CL_309|NAT_NA|2020-10-06",
        "ID_CEC-21-4000|ST_1|CODE_09007|SX_M|RISK_3|AGE_53|SES_1|SCO_2|CD4_2|DRUG_0|MET_NA|APP_NA|RES_1|REC_0|VEN_NA|CL_309|NAT_mex|2021-06-16"
      ],
      "attributes":[
        "BULK"
      ]
    },
    {
      "source":1107,
      "target":1106,
      "directed":false,
      "length":0.00849478,
      "support":0.0,
      "removed":false,
      "sequences":[
        "ID_CEC-20-1629|ST_1|CODE_09007|SX_M|RISK_NA|AGE_30|SES_NA|SCO_NA|CD4_1|DRUG_NA|MET_NA|APP_NA|RES_1|REC_0|VEN_NA|CL_309|NAT_NA|2020-10-06",
        "ID_CEC-22-9121|ST_1|CODE_09007|SX_M|RISK_3|AGE_30|SES_1|SCO_2|CD4_2|DRUG_1|MET_NA|APP_1|RES_1|REC_0|VEN_NA|CL_309|NAT_mex|2022-09-28"
      ],
      "attributes":[
        "BULK"
      ]
    },
    {
      "source":2668,
      "target":2669,
      "directed":false,
      "length":0.00353171,
      "support":0.0,
      "removed":false,
      "sequences":[
        "ID_CEC-20-1630|ST_1|CODE_09007|SX_M|RISK_NA|AGE_34|SES_NA|SCO_NA|CD4_1|DRUG_NA|MET_NA|APP_NA|RES_6|REC_0|VEN_NA|CL_271|NAT_NA|2020-10-06",
        "ID_CEC-20-1631|ST_1|CODE_09007|SX_M|RISK_NA|AGE_23|SES_NA|SCO_NA|CD4_1|DRUG_NA|MET_NA|APP_NA|RES_6|REC_0|VEN_NA|CL_271|NAT_NA|2020-10-06"
      ],
      "attributes":[
        "BULK"
      ]
    },
    {
      "source":82,
      "target":83,
      "directed":false,
      "length":0.00851777,
      "support":0.0,
      "removed":false,
      "sequences":[
        "ID_CEC-20-1632|ST_1|CODE_09007|SX_M|RISK_NA|AGE_26|SES_NA|SCO_NA|CD4_1|DRUG_NA|MET_NA|APP_NA|RES_2|REC_0|VEN_NA|CL_85|NAT_NA|2020-10-07",
        "ID_CEC-20-1827|ST_2|CODE_15013|SX_M|RISK_3|AGE_23|SES_1|SCO_2|CD4_1|DRUG_1|MET_NA|APP_1|RES_1|REC_0|VEN_0|CL_85|NAT_mex|2020-10-26"
      ],
      "attributes":[
        "BULK"
      ]
    },
    {
      "source":82,
      "target":63,
      "directed":false,
      "length":0.0110299,
      "support":0.0,
      "removed":false,
      "sequences":[
        "ID_CEC-20-1632|ST_1|CODE_09007|SX_M|RISK_NA|AGE_26|SES_NA|SCO_NA|CD4_1|DRUG_NA|MET_NA|APP_NA|RES_2|REC_0|VEN_NA|CL_85|NAT_NA|2020-10-07",
        "ID_CEC-20-2159|ST_1|CODE_09007|SX_M|RISK_3|AGE_34|SES_2|SCO_2|CD4_1|DRUG_0|MET_NA|APP_0|RES_2|REC_0|VEN_0|CL_85|NAT_mex|2020-11-30"
      ],
      "attributes":[
        "BULK"
      ]
    },
    {
      "source":82,
      "target":64,
      "directed":false,
      "length":0.0117542,
      "support":0.0,
      "removed":false,
      "sequences":[
        "ID_CEC-20-1632|ST_1|CODE_09007|SX_M|RISK_NA|AGE_26|SES_NA|SCO_NA|CD4_1|DRUG_NA|MET_NA|APP_NA|RES_2|REC_0|VEN_NA|CL_85|NAT_NA|2020-10-07",
        "ID_CEC-21-3036|ST_1|CODE_09010|SX_M|RISK_3|AGE_38|SES_1|SCO_3|CD4_1|DRUG_1|MET_NA|APP_1|RES_1|REC_0|VEN_1|CL_85|NAT_mex|2021-03-23"
      ],
      "attributes":[
        "BULK"
      ]
    },
    {
      "source":82,
      "target":65,
      "directed":false,
      "length":0.00743746,
      "support":0.0,
      "removed":false,
      "sequences":[
        "ID_CEC-20-1632|ST_1|CODE_09007|SX_M|RISK_NA|AGE_26|SES_NA|SCO_NA|CD4_1|DRUG_NA|MET_NA|APP_NA|RES_2|REC_0|VEN_NA|CL_85|NAT_NA|2020-10-07",
        "ID_CEC-21-3839|ST_1|CODE_09003|SX_M|RISK_3|AGE_28|SES_2|SCO_3|CD4_2|DRUG_0|MET_NA|APP_1|RES_2|REC_0|VEN_NA|CL_85|NAT_col|2021-06-02"
      ],
      "attributes":[
        "BULK"
      ]
    },
    {
      "source":82,
      "target":66,
      "directed":false,
      "length":0.00424443,
      "support":0.0,
      "removed":false,
      "sequences":[
        "ID_CEC-20-1632|ST_1|CODE_09007|SX_M|RISK_NA|AGE_26|SES_NA|SCO_NA|CD4_1|DRUG_NA|MET_NA|APP_NA|RES_2|REC_0|VEN_NA|CL_85|NAT_NA|2020-10-07",
        "ID_CEC-21-3921|ST_1|CODE_09011|SX_M|RISK_3|AGE_26|SES_2|SCO_2|CD4_1|DRUG_NA|MET_NA|APP_NA|RES_2|REC_0|VEN_NA|CL_85|NAT_mex|2021-06-07"
      ],
      "attributes":[
        "BULK"
      ]
    },
    {
      "source":82,
      "target":67,
      "directed":false,
      "length":0.0121374,
      "support":0.0,
      "removed":false,
      "sequences":[
        "ID_CEC-20-1632|ST_1|CODE_09007|SX_M|RISK_NA|AGE_26|SES_NA|SCO_NA|CD4_1|DRUG_NA|MET_NA|APP_NA|RES_2|REC_0|VEN_NA|CL_85|NAT_NA|2020-10-07",
        "ID_CEC-21-4139|ST_2|CODE_15013|SX_M|RISK_3|AGE_22|SES_1|SCO_2|CD4_1|DRUG_1|MET_NA|APP_1|RES_1|REC_0|VEN_0|CL_85|NAT_mex|2021-06-29"
      ],
      "attributes":[
        "BULK"
      ]
    },
    {
      "source":82,
      "target":68,
      "directed":false,
      "length":0.0135881,
      "support":0.0,
      "removed":false,
      "sequences":[
        "ID_CEC-20-1632|ST_1|CODE_09007|SX_M|RISK_NA|AGE_26|SES_NA|SCO_NA|CD4_1|DRUG_NA|MET_NA|APP_NA|RES_2|REC_0|VEN_NA|CL_85|NAT_NA|2020-10-07",
        "ID_CEC-21-4391|ST_2|CODE_15013|SX_M|RISK_3|AGE_31|SES_1|SCO_2|CD4_2|DRUG_1|MET_NA|APP_1|RES_2|REC_0|VEN_0|CL_85|NAT_mex|2021-07-21"
      ],
      "attributes":[
        "BULK"
      ]
    },
    {
      "source":82,
      "target":69,
      "directed":false,
      "length":0.0131754,
      "support":0.0,
      "removed":false,
      "sequences":[
        "ID_CEC-20-1632|ST_1|CODE_09007|SX_M|RISK_NA|AGE_26|SES_NA|SCO_NA|CD4_1|DRUG_NA|MET_NA|APP_NA|RES_2|REC_0|VEN_NA|CL_85|NAT_NA|2020-10-07",
        "ID_CEC-21-4478|ST_1|CODE_09007|SX_M|RISK_3|AGE_25|SES_2|SCO_2|CD4_1|DRUG_0|MET_NA|APP_0|RES_1|REC_0|VEN_0|CL_85|NAT_mex|2021-08-04"
      ],
      "attributes":[
        "BULK"
      ]
    },
    {
      "source":82,
      "target":71,
      "directed":false,
      "length":0.0106737,
      "support":0.0,
      "removed":false,
      "sequences":[
        "ID_CEC-20-1632|ST_1|CODE_09007|SX_M|RISK_NA|AGE_26|SES_NA|SCO_NA|CD4_1|DRUG_NA|MET_NA|APP_NA|RES_2|REC_0|VEN_NA|CL_85|NAT_NA|2020-10-07",
        "ID_CEC-21-5006|ST_1|CODE_09015|SX_M|RISK_3|AGE_24|SES_2|SCO_3|CD4_2|DRUG_1|MET_NA|APP_0|RES_2|REC_0|VEN_0|CL_85|NAT_mex|2021-09-28"
      ],
      "attributes":[
        "BULK"
      ]
    },
    {
      "source":82,
      "target":74,
      "directed":false,
      "length":0.00602587,
      "support":0.0,
      "removed":false,
      "sequences":[
        "ID_CEC-20-1632|ST_1|CODE_09007|SX_M|RISK_NA|AGE_26|SES_NA|SCO_NA|CD4_1|DRUG_NA|MET_NA|APP_NA|RES_2|REC_0|VEN_NA|CL_85|NAT_NA|2020-10-07",
        "ID_CEC-21-5857|ST_1|CODE_09003|SX_M|RISK_3|AGE_32|SES_2|SCO_3|CD4_1|DRUG_1|MET_NA|APP_0|RES_2|REC_0|VEN_1|CL_85|NAT_mex|2021-12-07"
      ],
      "attributes":[
        "BULK"
      ]
    },
    {
      "source":82,
      "target":75,
      "directed":false,
      "length":0.0128362,
      "support":0.0,
      "removed":false,
      "sequences":[
        "ID_CEC-20-1632|ST_1|CODE_09007|SX_M|RISK_NA|AGE_26|SES_NA|SCO_NA|CD4_1|DRUG_NA|MET_NA|APP_NA|RES_2|REC_0|VEN_NA|CL_85|NAT_NA|2020-10-07",
        "ID_CEC-22-5962|ST_2|CODE_15058|SX_M|RISK_3|AGE_34|SES_2|SCO_3|CD4_1|DRUG_0|MET_NA|APP_0|RES_2|REC_0|VEN_0|CL_NA|NAT_mex|2022-01-03"
      ],
      "attributes":[
        "BULK"
      ]
    },
    {
      "source":82,
      "target":76,
      "directed":false,
      "length":0.0114032,
      "support":0.0,
      "removed":false,
      "sequences":[
        "ID_CEC-20-1632|ST_1|CODE_09007|SX_M|RISK_NA|AGE_26|SES_NA|SCO_NA|CD4_1|DRUG_NA|MET_NA|APP_NA|RES_2|REC_0|VEN_NA|CL_85|NAT_NA|2020-10-07",
        "ID_CEC-22-6584|ST_1|CODE_09012|SX_M|RISK_3|AGE_22|SES_2|SCO_2|CD4_2|DRUG_0|MET_NA|APP_1|RES_2|REC_0|VEN_1|CL_85|NAT_mex|2022-02-24"
      ],
      "attributes":[
        "BULK"
      ]
    },
    {
      "source":82,
      "target":77,
      "directed":false,
      "length":0.00494778,
      "support":0.0,
      "removed":false,
      "sequences":[
        "ID_CEC-20-1632|ST_1|CODE_09007|SX_M|RISK_NA|AGE_26|SES_NA|SCO_NA|CD4_1|DRUG_NA|MET_NA|APP_NA|RES_2|REC_0|VEN_NA|CL_85|NAT_NA|2020-10-07",
        "ID_CEC-22-6789|ST_2|CODE_15057|SX_M|RISK_3|AGE_30|SES_1|SCO_2|CD4_1|DRUG_0|MET_NA|APP_1|RES_1|REC_0|VEN_1|CL_85|NAT_mex|2022-03-14"
      ],
      "attributes":[
        "BULK"
      ]
    },
    {
      "source":82,
      "target":78,
      "directed":false,
      "length":0.00886955,
      "support":0.0,
      "removed":false,
      "sequences":[
        "ID_CEC-20-1632|ST_1|CODE_09007|SX_M|RISK_NA|AGE_26|SES_NA|SCO_NA|CD4_1|DRUG_NA|MET_NA|APP_NA|RES_2|REC_0|VEN_NA|CL_85|NAT_NA|2020-10-07",
        "ID_CEC-22-6793|ST_2|CODE_15057|SX_M|RISK_3|AGE_29|SES_2|SCO_2|CD4_2|DRUG_1|MET_NA|APP_0|RES_1|REC_0|VEN_0|CL_85|NAT_mex|2022-03-14"
      ],
      "attributes":[
        "BULK"
      ]
    },
    {
      "source":1545,
      "target":1547,
      "directed":false,
      "length":0.0138865,
      "support":0.0,
      "removed":false,
      "sequences":[
        "ID_CEC-20-1636|ST_1|CODE_09003|SX_M|RISK_3|AGE_23|SES_1|SCO_3|CD4_1|DRUG_0|MET_NA|APP_0|RES_1|REC_0|VEN_0|CL_NA|NAT_mex|2020-10-07",
        "ID_CEC-21-4312|ST_1|CODE_09003|SX_M|RISK_3|AGE_24|SES_1|SCO_2|CD4_2|DRUG_0|MET_NA|APP_0|RES_1|REC_0|VEN_0|CL_827|NAT_mex|2021-07-14"
      ],
      "attributes":[
        "BULK"
      ]
    },
    {
      "source":2036,
      "target":2035,
      "directed":false,
      "length":0.00317409,
      "support":0.0,
      "removed":false,
      "sequences":[
        "ID_CEC-20-1637|ST_2|CODE_15024|SX_M|RISK_3|AGE_18|SES_2|SCO_2|CD4_2|DRUG_0|MET_NA|APP_0|RES_1|REC_1|VEN_1|CL_299|NAT_mex|2020-10-07",
        "ID_CEC-20-1639|ST_2|CODE_15096|SX_M|RISK_3|AGE_28|SES_1|SCO_2|CD4_2|DRUG_0|MET_NA|APP_1|RES_1|REC_0|VEN_1|CL_299|NAT_mex|2020-10-07"
      ],
      "attributes":[
        "BULK"
      ]
    },
    {
      "source":187,
      "target":188,
      "directed":false,
      "length":0.007786,
      "support":0.0,
      "removed":false,
      "sequences":[
        "ID_CEC-20-1644|ST_1|CODE_09007|SX_M|RISK_3|AGE_23|SES_2|SCO_2|CD4_2|DRUG_1|MET_NA|APP_1|RES_1|REC_0|VEN_0|CL_109|NAT_mex|2020-10-08",
        "ID_CEC-20-2047|ST_1|CODE_09014|SX_M|RISK_3|AGE_33|SES_2|SCO_3|CD4_2|DRUG_1|MET_1|APP_1|RES_1|REC_0|VEN_0|CL_109|NAT_mex|2020-11-18"
      ],
      "attributes":[
        "BULK"
      ]
    },
    {
      "source":187,
      "target":171,
      "directed":false,
      "length":0.00671917,
      "support":0.0,
      "removed":false,
      "sequences":[
        "ID_CEC-20-1644|ST_1|CODE_09007|SX_M|RISK_3|AGE_23|SES_2|SCO_2|CD4_2|DRUG_1|MET_NA|APP_1|RES_1|REC_0|VEN_0|CL_109|NAT_mex|2020-10-08",
        "ID_CEC-21-3810|ST_1|CODE_09006|SX_M|RISK_3|AGE_23|SES_1|SCO_2|CD4_2|DRUG_0|MET_NA|APP_0|RES_1|REC_0|VEN_NA|CL_109|NAT_mex|2021-05-27"
      ],
      "attributes":[
        "BULK"
      ]
    },
    {
      "source":187,
      "target":172,
      "directed":false,
      "length":0.00423741,
      "support":0.0,
      "removed":false,
      "sequences":[
        "ID_CEC-20-1644|ST_1|CODE_09007|SX_M|RISK_3|AGE_23|SES_2|SCO_2|CD4_2|DRUG_1|MET_NA|APP_1|RES_1|REC_0|VEN_0|CL_109|NAT_mex|2020-10-08",
        "ID_CEC-21-4047|ST_1|CODE_09002|SX_M|RISK_3|AGE_23|SES_1|SCO_2|CD4_1|DRUG_0|MET_NA|APP_0|RES_1|REC_0|VEN_0|CL_109|NAT_mex|2021-06-21"
      ],
      "attributes":[
        "BULK"
      ]
    },
    {
      "source":187,
      "target":174,
      "directed":false,
      "length":0.00458844,
      "support":0.0,
      "removed":false,
      "sequences":[
        "ID_CEC-20-1644|ST_1|CODE_09007|SX_M|RISK_3|AGE_23|SES_2|SCO_2|CD4_2|DRUG_1|MET_NA|APP_1|RES_1|REC_0|VEN_0|CL_109|NAT_mex|2020-10-08",
        "ID_CEC-21-4687|ST_1|CODE_09006|SX_M|RISK_2|AGE_22|SES_2|SCO_2|CD4_1|DRUG_0|MET_NA|APP_1|RES_1|REC_0|VEN_NA|CL_109|NAT_mex|2021-08-26"
      ],
      "attributes":[
        "BULK"
      ]
    },
    {
      "source":187,
      "target":179,
      "directed":false,
      "length":0.00671665,
      "support":0.0,
      "removed":false,
      "sequences":[
        "ID_CEC-20-1644|ST_1|CODE_09007|SX_M|RISK_3|AGE_23|SES_2|SCO_2|CD4_2|DRUG_1|MET_NA|APP_1|RES_1|REC_0|VEN_0|CL_109|NAT_mex|2020-10-08",
        "ID_CEC-21-5302|ST_1|CODE_09007|SX_M|RISK_3|AGE_20|SES_2|SCO_2|CD4_2|DRUG_1|MET_NA|APP_1|RES_1|REC_0|VEN_0|CL_109|NAT_mex|2021-10-21"
      ],
      "attributes":[
        "BULK"
      ]
    },
    {
      "source":187,
      "target":175,
      "directed":false,
      "length":0.00707272,
      "support":0.0,
      "removed":false,
      "sequences":[
        "ID_CEC-20-1644|ST_1|CODE_09007|SX_M|RISK_3|AGE_23|SES_2|SCO_2|CD4_2|DRUG_1|MET_NA|APP_1|RES_1|REC_0|VEN_0|CL_109|NAT_mex|2020-10-08",
        "ID_CEC-22-6279|ST_2|CODE_15058|SX_M|RISK_3|AGE_27|SES_1|SCO_2|CD4_3|DRUG_1|MET_NA|APP_1|RES_1|REC_0|VEN_1|CL_109|NAT_mex|2022-01-28"
      ],
      "attributes":[
        "BULK"
      ]
    },
    {
      "source":187,
      "target":180,
      "directed":false,
      "length":0.00920953,
      "support":0.0,
      "removed":false,
      "sequences":[
        "ID_CEC-20-1644|ST_1|CODE_09007|SX_M|RISK_3|AGE_23|SES_2|SCO_2|CD4_2|DRUG_1|MET_NA|APP_1|RES_1|REC_0|VEN_0|CL_109|NAT_mex|2020-10-08",
        "ID_CEC-22-7824|ST_2|CODE_15058|SX_M|RISK_3|AGE_51|SES_2|SCO_2|CD4_2|DRUG_1|MET_NA|APP_1|RES_1|REC_0|VEN_0|CL_109|NAT_mex|2022-06-03"
      ],
      "attributes":[
        "BULK"
      ]
    },
    {
      "source":187,
      "target":181,
      "directed":false,
      "length":0.0113704,
      "support":0.0,
      "removed":false,
      "sequences":[
        "ID_CEC-20-1644|ST_1|CODE_09007|SX_M|RISK_3|AGE_23|SES_2|SCO_2|CD4_2|DRUG_1|MET_NA|APP_1|RES_1|REC_0|VEN_0|CL_109|NAT_mex|2020-10-08",
        "ID_CEC-22-8674|ST_1|CODE_09007|SX_M|RISK_3|AGE_25|SES_2|SCO_2|CD4_2|DRUG_1|MET_NA|APP_1|RES_1|REC_1|VEN_1|CL_109|NAT_mex|2022-08-18"
      ],
      "attributes":[
        "BULK"
      ]
    },
    {
      "source":187,
      "target":177,
      "directed":false,
      "length":0.00815473,
      "support":0.0,
      "removed":false,
      "sequences":[
        "ID_CEC-20-1644|ST_1|CODE_09007|SX_M|RISK_3|AGE_23|SES_2|SCO_2|CD4_2|DRUG_1|MET_NA|APP_1|RES_1|REC_0|VEN_0|CL_109|NAT_mex|2020-10-08",
        "ID_CEC-22-8739|ST_1|CODE_07106|SX_M|RISK_3|AGE_30|SES_2|SCO_3|CD4_2|DRUG_1|MET_NA|APP_0|RES_1|REC_0|VEN_0|CL_109|NAT_mex|2022-08-24"
      ],
      "attributes":[
        "BULK"
      ]
    },
    {
      "source":187,
      "target":182,
      "directed":false,
      "length":0.00956671,
      "support":0.0,
      "removed":false,
      "sequences":[
        "ID_CEC-20-1644|ST_1|CODE_09007|SX_M|RISK_3|AGE_23|SES_2|SCO_2|CD4_2|DRUG_1|MET_NA|APP_1|RES_1|REC_0|VEN_0|CL_109|NAT_mex|2020-10-08",
        "ID_CEC-22-8831|ST_1|CODE_09007|SX_M|RISK_3|AGE_20|SES_2|SCO_2|CD4_2|DRUG_1|MET_NA|APP_1|RES_1|REC_0|VEN_1|CL_109|NAT_mex|2022-09-01"
      ],
      "attributes":[
        "BULK"
      ]
    },
    {
      "source":187,
      "target":178,
      "directed":false,
      "length":0.0138795,
      "support":0.0,
      "removed":false,
      "sequences":[
        "ID_CEC-20-1644|ST_1|CODE_09007|SX_M|RISK_3|AGE_23|SES_2|SCO_2|CD4_2|DRUG_1|MET_NA|APP_1|RES_1|REC_0|VEN_0|CL_109|NAT_mex|2020-10-08",
        "ID_CEC-22-9756|ST_1|CODE_09007|SX_M|RISK_3|AGE_29|SES_1|SCO_2|CD4_2|DRUG_0|MET_NA|APP_1|RES_1|REC_0|VEN_1|CL_109|NAT_mex|2022-12-05"
      ],
      "attributes":[
        "BULK"
      ]
    },
    {
      "source":187,
      "target":183,
      "directed":false,
      "length":0.0085087,
      "support":0.0,
      "removed":false,
      "sequences":[
        "ID_CEC-20-1644|ST_1|CODE_09007|SX_M|RISK_3|AGE_23|SES_2|SCO_2|CD4_2|DRUG_1|MET_NA|APP_1|RES_1|REC_0|VEN_0|CL_109|NAT_mex|2020-10-08",
        "ID_CEC-22-9767|ST_1|CODE_09002|SX_M|RISK_3|AGE_23|SES_1|SCO_3|CD4_2|DRUG_1|MET_NA|APP_1|RES_1|REC_0|VEN_1|CL_109|NAT_mex|2022-12-06"
      ],
      "attributes":[
        "BULK"
      ]
    },
    {
      "source":1583,
      "target":1580,
      "directed":false,
      "length":0.0110127,
      "support":0.0,
      "removed":false,
      "sequences":[
        "ID_CEC-20-1656|ST_2|CODE_15104|SX_M|RISK_3|AGE_28|SES_2|SCO_2|CD4_2|DRUG_0|MET_NA|APP_1|RES_5|REC_0|VEN_0|CL_55|NAT_mex|2020-10-08",
        "ID_CEC-21-2661|ST_2|CODE_15033|SX_M|RISK_3|AGE_33|SES_1|SCO_3|CD4_1|DRUG_0|MET_NA|APP_1|RES_5|REC_0|VEN_0|CL_55|NAT_mex|2021-02-15"
      ],
      "attributes":[
        "BULK"
      ]
    },
    {
      "source":1583,
      "target":1581,
      "directed":false,
      "length":0.00958188,
      "support":0.0,
      "removed":false,
      "sequences":[
        "ID_CEC-20-1656|ST_2|CODE_15104|SX_M|RISK_3|AGE_28|SES_2|SCO_2|CD4_2|DRUG_0|MET_NA|APP_1|RES_5|REC_0|VEN_0|CL_55|NAT_mex|2020-10-08",
        "ID_CEC-21-4807|ST_1|CODE_09007|SX_M|RISK_NA|AGE_44|SES_1|SCO_2|CD4_1|DRUG_NA|MET_NA|APP_NA|RES_5|REC_0|VEN_NA|CL_55|NAT_mex|2021-09-09"
      ],
      "attributes":[
        "BULK"
      ]
    },
    {
      "source":1583,
      "target":1582,
      "directed":false,
      "length":0.0138878,
      "support":0.0,
      "removed":false,
      "sequences":[
        "ID_CEC-20-1656|ST_2|CODE_15104|SX_M|RISK_3|AGE_28|SES_2|SCO_2|CD4_2|DRUG_0|MET_NA|APP_1|RES_5|REC_0|VEN_0|CL_55|NAT_mex|2020-10-08",
        "ID_CEC-21-5588|ST_1|CODE_09015|SX_M|RISK_3|AGE_40|SES_1|SCO_3|CD4_2|DRUG_1|MET_NA|APP_1|RES_5|REC_1|VEN_0|CL_55|NAT_mex|2021-11-18"
      ],
      "attributes":[
        "BULK"
      ]
    },
    {
      "source":2670,
      "target":2671,
      "directed":false,
      "length":0.0131889,
      "support":0.0,
      "removed":false,
      "sequences":[
        "ID_CEC-20-1658|ST_1|CODE_09007|SX_M|RISK_3|AGE_26|SES_2|SCO_2|CD4_1|DRUG_0|MET_NA|APP_0|RES_1|REC_0|VEN_0|CL_225|NAT_mex|2020-10-09",
        "ID_CEC-21-4076|ST_2|CODE_15122|SX_M|RISK_3|AGE_28|SES_1|SCO_2|CD4_1|DRUG_0|MET_NA|APP_0|RES_1|REC_0|VEN_NA|CL_NA|NAT_mex|2021-06-22"
      ],
      "attributes":[
        "BULK"
      ]
    },
    {
      "source":2673,
      "target":2672,
      "directed":false,
      "length":0.00851078,
      "support":0.0,
      "removed":false,
      "sequences":[
        "ID_CEC-20-1660|ST_1|CODE_09002|SX_M|RISK_3|AGE_39|SES_2|SCO_2|CD4_1|DRUG_0|MET_NA|APP_1|RES_1|REC_0|VEN_0|CL_282|NAT_mex|2020-10-09",
        "ID_CEC-21-2623|ST_1|CODE_09014|SX_M|RISK_NA|AGE_26|SES_NA|SCO_NA|CD4_2|DRUG_NA|MET_NA|APP_NA|RES_2|REC_0|VEN_NA|CL_282|NAT_NA|2021-02-10"
      ],
      "attributes":[
        "BULK"
      ]
    },
    {
      "source":2674,
      "target":2675,
      "directed":false,
      "length":0.00636755,
      "support":0.0,
      "removed":false,
      "sequences":[
        "ID_CEC-20-1667|ST_1|CODE_09011|SX_M|RISK_3|AGE_43|SES_1|SCO_3|CD4_1|DRUG_0|MET_NA|APP_1|RES_1|REC_0|VEN_1|CL_863|NAT_mex|2020-10-09",
        "ID_CEC-21-4641|ST_2|CODE_15033|SX_M|RISK_3|AGE_31|SES_2|SCO_3|CD4_2|DRUG_1|MET_NA|APP_1|RES_1|REC_0|VEN_1|CL_863|NAT_mex|2021-08-20"
      ],
      "attributes":[
        "BULK"
      ]
    },
    {
      "source":534,
      "target":531,
      "directed":false,
      "length":0.00530441,
      "support":0.0,
      "removed":false,
      "sequences":[
        "ID_CEC-20-1668|ST_1|CODE_09016|SX_M|RISK_3|AGE_30|SES_1|SCO_3|CD4_1|DRUG_1|MET_NA|APP_1|RES_1|REC_0|VEN_0|CL_53|NAT_mex|2020-10-09",
        "ID_CEC-21-3308|ST_1|CODE_09010|SX_M|RISK_3|AGE_32|SES_1|SCO_3|CD4_1|DRUG_0|MET_NA|APP_1|RES_1|REC_0|VEN_0|CL_53|NAT_mex|2021-04-15"
      ],
      "attributes":[
        "BULK"
      ]
    },
    {
      "source":534,
      "target":532,
      "directed":false,
      "length":0.0110112,
      "support":0.0,
      "removed":false,
      "sequences":[
        "ID_CEC-20-1668|ST_1|CODE_09016|SX_M|RISK_3|AGE_30|SES_1|SCO_3|CD4_1|DRUG_1|MET_NA|APP_1|RES_1|REC_0|VEN_0|CL_53|NAT_mex|2020-10-09",
        "ID_CEC-21-3818|ST_1|CODE_09015|SX_M|RISK_3|AGE_29|SES_1|SCO_3|CD4_1|DRUG_0|MET_NA|APP_0|RES_3|REC_0|VEN_0|CL_53|NAT_mex|2021-05-31"
      ],
      "attributes":[
        "BULK"
      ]
    },
    {
      "source":534,
      "target":533,
      "directed":false,
      "length":0.0135414,
      "support":0.0,
      "removed":false,
      "sequences":[
        "ID_CEC-20-1668|ST_1|CODE_09016|SX_M|RISK_3|AGE_30|SES_1|SCO_3|CD4_1|DRUG_1|MET_NA|APP_1|RES_1|REC_0|VEN_0|CL_53|NAT_mex|2020-10-09",
        "ID_CEC-21-5474|ST_1|CODE_09007|SX_M|RISK_3|AGE_29|SES_1|SCO_3|CD4_1|DRUG_0|MET_NA|APP_1|RES_1|REC_0|VEN_0|CL_53|NAT_mex|2021-11-05"
      ],
      "attributes":[
        "BULK"
      ]
    },
    {
      "source":880,
      "target":881,
      "directed":false,
      "length":0.00957729,
      "support":0.0,
      "removed":false,
      "sequences":[
        "ID_CEC-20-1670|ST_1|CODE_09002|SX_M|RISK_3|AGE_31|SES_2|SCO_3|CD4_1|DRUG_1|MET_NA|APP_1|RES_1|REC_0|VEN_1|CL_30|NAT_mex|2020-10-09",
        "ID_CEC-21-3984|ST_1|CODE_09005|SX_M|RISK_3|AGE_21|SES_2|SCO_2|CD4_2|DRUG_1|MET_NA|APP_1|RES_1|REC_0|VEN_1|CL_30|NAT_mex|2021-06-15"
      ],
      "attributes":[
        "BULK"
      ]
    },
    {
      "source":725,
      "target":720,
      "directed":false,
      "length":0.0106609,
      "support":0.0,
      "removed":false,
      "sequences":[
        "ID_CEC-20-1671|ST_2|CODE_15058|SX_M|RISK_3|AGE_31|SES_1|SCO_2|CD4_2|DRUG_1|MET_NA|APP_1|RES_1|REC_0|VEN_1|CL_114|NAT_mex|2020-10-09",
        "ID_CEC-21-3100|ST_1|CODE_09005|SX_M|RISK_3|AGE_32|SES_2|SCO_3|CD4_1|DRUG_0|MET_NA|APP_1|RES_1|REC_0|VEN_0|CL_114|NAT_mex|2021-03-26"
      ],
      "attributes":[
        "BULK"
      ]
    },
    {
      "source":725,
      "target":722,
      "directed":false,
      "length":0.00743839,
      "support":0.0,
      "removed":false,
      "sequences":[
        "ID_CEC-20-1671|ST_2|CODE_15058|SX_M|RISK_3|AGE_31|SES_1|SCO_2|CD4_2|DRUG_1|MET_NA|APP_1|RES_1|REC_0|VEN_1|CL_114|NAT_mex|2020-10-09",
        "ID_CEC-21-4330|ST_1|CODE_09005|SX_M|RISK_3|AGE_27|SES_2|SCO_2|CD4_1|DRUG_1|MET_NA|APP_NA|RES_1|REC_0|VEN_0|CL_114|NAT_mex|2021-07-15"
      ],
      "attributes":[
        "BULK"
      ]
    },
    {
      "source":1225,
      "target":1226,
      "directed":false,
      "length":0.00352938,
      "support":0.0,
      "removed":false,
      "sequences":[
        "ID_CEC-20-1675|ST_1|CODE_09003|SX_M|RISK_3|AGE_31|SES_2|SCO_2|CD4_2|DRUG_0|MET_NA|APP_1|RES_1|REC_0|VEN_0|CL_31|NAT_mex|2020-10-09",
        "ID_CEC-21-4301|ST_1|CODE_09007|SX_M|RISK_3|AGE_39|SES_1|SCO_2|CD4_2|DRUG_0|MET_NA|APP_0|RES_1|REC_1|VEN_1|CL_31|NAT_mex|2021-07-12"
      ],
      "attributes":[
        "BULK"
      ]
    },
    {
      "source":1225,
      "target":1227,
      "directed":false,
      "length":0.00671992,
      "support":0.0,
      "removed":false,
      "sequences":[
        "ID_CEC-20-1675|ST_1|CODE_09003|SX_M|RISK_3|AGE_31|SES_2|SCO_2|CD4_2|DRUG_0|MET_NA|APP_1|RES_1|REC_0|VEN_0|CL_31|NAT_mex|2020-10-09",
        "ID_CEC-21-5100|ST_1|CODE_09012|SX_M|RISK_3|AGE_27|SES_2|SCO_3|CD4_2|DRUG_1|MET_NA|APP_1|RES_1|REC_0|VEN_1|CL_31|NAT_mex|2021-10-05"
      ],
      "attributes":[
        "BULK"
      ]
    },
    {
      "source":1225,
      "target":1228,
      "directed":false,
      "length":0.0113721,
      "support":0.0,
      "removed":false,
      "sequences":[
        "ID_CEC-20-1675|ST_1|CODE_09003|SX_M|RISK_3|AGE_31|SES_2|SCO_2|CD4_2|DRUG_0|MET_NA|APP_1|RES_1|REC_0|VEN_0|CL_31|NAT_mex|2020-10-09",
        "ID_CEC-22-6398|ST_1|CODE_09007|SX_M|RISK_3|AGE_31|SES_1|SCO_3|CD4_2|DRUG_1|MET_NA|APP_1|RES_1|REC_0|VEN_1|CL_31|NAT_mex|2022-02-08"
      ],
      "attributes":[
        "BULK"
      ]
    },
    {
      "source":1225,
      "target":1229,
      "directed":false,
      "length":0.00600961,
      "support":0.0,
      "removed":false,
      "sequences":[
        "ID_CEC-20-1675|ST_1|CODE_09003|SX_M|RISK_3|AGE_31|SES_2|SCO_2|CD4_2|DRUG_0|MET_NA|APP_1|RES_1|REC_0|VEN_0|CL_31|NAT_mex|2020-10-09",
        "ID_CEC-22-9677|ST_1|CODE_09014|SX_M|RISK_NA|AGE_29|SES_NA|SCO_3|CD4_1|DRUG_NA|MET_NA|APP_NA|RES_1|REC_0|VEN_NA|CL_31|NAT_mex|2022-11-25"
      ],
      "attributes":[
        "BULK"
      ]
    },
    {
      "source":1900,
      "target":1901,
      "directed":false,
      "length":0.010287,
      "support":0.0,
      "removed":false,
      "sequences":[
        "ID_CEC-20-1677|ST_1|CODE_09016|SX_M|RISK_3|AGE_33|SES_2|SCO_3|CD4_2|DRUG_1|MET_NA|APP_1|RES_1|REC_0|VEN_1|CL_371|NAT_mex|2020-10-12",
        "ID_CEC-21-3788|ST_1|CODE_09007|SX_M|RISK_3|AGE_38|SES_2|SCO_3|CD4_2|DRUG_1|MET_NA|APP_1|RES_1|REC_0|VEN_0|CL_371|NAT_mex|2021-05-26"
      ],
      "attributes":[
        "BULK"
      ]
    },
    {
      "source":2047,
      "target":2049,
      "directed":false,
      "length":0.0103147,
      "support":0.0,
      "removed":false,
      "sequences":[
        "ID_CEC-20-1680|ST_1|CODE_09014|SX_M|RISK_3|AGE_30|SES_2|SCO_3|CD4_1|DRUG_0|MET_NA|APP_1|RES_1|REC_0|VEN_0|CL_601|NAT_mex|2020-10-12",
        "ID_CEC-21-5750|ST_1|CODE_09005|SX_M|RISK_3|AGE_24|SES_1|SCO_2|CD4_2|DRUG_0|MET_NA|APP_0|RES_1|REC_0|VEN_0|CL_1133|NAT_mex|2021-12-01"
      ],
      "attributes":[
        "BULK"
      ]
    },
    {
      "source":1453,
      "target":1454,
      "directed":false,
      "length":0.00778669,
      "support":0.0,
      "removed":false,
      "sequences":[
        "ID_CEC-20-1682|ST_1|CODE_09005|SX_M|RISK_3|AGE_19|SES_2|SCO_3|CD4_2|DRUG_1|MET_NA|APP_0|RES_1|REC_0|VEN_1|CL_54|NAT_mex|2020-10-12",
        "ID_CEC-20-1851|ST_1|CODE_09015|SX_M|RISK_3|AGE_22|SES_2|SCO_2|CD4_2|DRUG_0|MET_NA|APP_0|RES_1|REC_0|VEN_0|CL_54|NAT_mex|2020-10-27"
      ],
      "attributes":[
        "BULK"
      ]
    },
    {
      "source":1453,
      "target":1455,
      "directed":false,
      "length":0.0085035,
      "support":0.0,
      "removed":false,
      "sequences":[
        "ID_CEC-20-1682|ST_1|CODE_09005|SX_M|RISK_3|AGE_19|SES_2|SCO_3|CD4_2|DRUG_1|MET_NA|APP_0|RES_1|REC_0|VEN_1|CL_54|NAT_mex|2020-10-12",
        "ID_CEC-22-9267|ST_1|CODE_09005|SX_M|RISK_NA|AGE_29|SES_NA|SCO_NA|CD4_1|DRUG_NA|MET_NA|APP_NA|RES_1|REC_0|VEN_NA|CL_54|NAT_NA|2022-10-11"
      ],
      "attributes":[
        "BULK"
      ]
    },
    {
      "source":2676,
      "target":2677,
      "directed":false,
      "length":0.00673602,
      "support":0.0,
      "removed":false,
      "sequences":[
        "ID_CEC-20-1683|ST_1|CODE_09015|SX_M|RISK_3|AGE_31|SES_2|SCO_2|CD4_1|DRUG_1|MET_NA|APP_1|RES_1|REC_0|VEN_0|CL_864|NAT_mex|2020-10-12",
        "ID_CEC-21-2730|ST_1|CODE_09003|SX_F|RISK_1|AGE_50|SES_2|SCO_3|CD4_1|DRUG_NA|MET_NA|APP_NA|RES_1|REC_0|VEN_NA|CL_864|NAT_mex|2021-02-19"
      ],
      "attributes":[
        "BULK"
      ]
    },
    {
      "source":1584,
      "target":1585,
      "directed":false,
      "length":0.00993617,
      "support":0.0,
      "removed":false,
      "sequences":[
        "ID_CEC-20-1690|ST_1|CODE_09002|SX_M|RISK_3|AGE_23|SES_2|SCO_3|CD4_2|DRUG_1|MET_NA|APP_1|RES_1|REC_1|VEN_0|CL_603|NAT_mex|2020-10-13",
        "ID_CEC-22-7469|ST_1|CODE_09005|SX_M|RISK_3|AGE_31|SES_2|SCO_3|CD4_1|DRUG_1|MET_NA|APP_1|RES_1|REC_0|VEN_0|CL_603|NAT_mex|2022-05-11"
      ],
      "attributes":[
        "BULK"
      ]
    },
    {
      "source":1584,
      "target":1586,
      "directed":false,
      "length":0.00886194,
      "support":0.0,
      "removed":false,
      "sequences":[
        "ID_CEC-20-1690|ST_1|CODE_09002|SX_M|RISK_3|AGE_23|SES_2|SCO_3|CD4_2|DRUG_1|MET_NA|APP_1|RES_1|REC_1|VEN_0|CL_603|NAT_mex|2020-10-13",
        "ID_CEC-22-8872|ST_1|CODE_09005|SX_M|RISK_3|AGE_21|SES_2|SCO_2|CD4_1|DRUG_1|MET_NA|APP_1|RES_1|REC_0|VEN_1|CL_603|NAT_mex|2022-09-05"
      ],
      "attributes":[
        "BULK"
      ]
    },
    {
      "source":1584,
      "target":1587,
      "directed":false,
      "length":0.00814914,
      "support":0.0,
      "removed":false,
      "sequences":[
        "ID_CEC-20-1690|ST_1|CODE_09002|SX_M|RISK_3|AGE_23|SES_2|SCO_3|CD4_2|DRUG_1|MET_NA|APP_1|RES_1|REC_1|VEN_0|CL_603|NAT_mex|2020-10-13",
        "ID_CEC-22-9186|ST_2|CODE_15081|SX_M|RISK_3|AGE_31|SES_1|SCO_2|CD4_3|DRUG_1|MET_NA|APP_1|RES_1|REC_0|VEN_0|CL_603|NAT_mex|2022-10-03"
      ],
      "attributes":[
        "BULK"
      ]
    },
    {
      "source":571,
      "target":572,
      "directed":false,
      "length":0.00814471,
      "support":0.0,
      "removed":false,
      "sequences":[
        "ID_CEC-20-1694|ST_1|CODE_09016|SX_M|RISK_3|AGE_32|SES_2|SCO_2|CD4_1|DRUG_0|MET_NA|APP_0|RES_2|REC_0|VEN_0|CL_57|NAT_mex|2020-10-13",
        "ID_CEC-21-2457|ST_1|CODE_09005|SX_M|RISK_3|AGE_21|SES_2|SCO_2|CD4_2|DRUG_0|MET_NA|APP_1|RES_1|REC_0|VEN_1|CL_57|NAT_mex|2021-01-22"
      ],
      "attributes":[
        "BULK"
      ]
    },
    {
      "source":571,
      "target":573,
      "directed":false,
      "length":0.00565237,
      "support":0.0,
      "removed":false,
      "sequences":[
        "ID_CEC-20-1694|ST_1|CODE_09016|SX_M|RISK_3|AGE_32|SES_2|SCO_2|CD4_1|DRUG_0|MET_NA|APP_0|RES_2|REC_0|VEN_0|CL_57|NAT_mex|2020-10-13",
        "ID_CEC-21-5827|ST_1|CODE_09005|SX_M|RISK_3|AGE_26|SES_1|SCO_3|CD4_2|DRUG_0|MET_NA|APP_1|RES_1|REC_0|VEN_1|CL_57|NAT_mex|2021-12-06"
      ],
      "attributes":[
        "BULK"
      ]
    },
    {
      "source":571,
      "target":575,
      "directed":false,
      "length":0.0113782,
      "support":0.0,
      "removed":false,
      "sequences":[
        "ID_CEC-20-1694|ST_1|CODE_09016|SX_M|RISK_3|AGE_32|SES_2|SCO_2|CD4_1|DRUG_0|MET_NA|APP_0|RES_2|REC_0|VEN_0|CL_57|NAT_mex|2020-10-13",
        "ID_CEC-22-7732|ST_1|CODE_09005|SX_M|RISK_3|AGE_29|SES_2|SCO_3|CD4_2|DRUG_1|MET_NA|APP_1|RES_1|REC_0|VEN_1|CL_57|NAT_mex|2022-05-30"
      ],
      "attributes":[
        "BULK"
      ]
    },
    {
      "source":571,
      "target":576,
      "directed":false,
      "length":0.00708082,
      "support":0.0,
      "removed":false,
      "sequences":[
        "ID_CEC-20-1694|ST_1|CODE_09016|SX_M|RISK_3|AGE_32|SES_2|SCO_2|CD4_1|DRUG_0|MET_NA|APP_0|RES_2|REC_0|VEN_0|CL_57|NAT_mex|2020-10-13",
        "ID_CEC-22-8103|ST_1|CODE_09002|SX_M|RISK_3|AGE_23|SES_2|SCO_2|CD4_2|DRUG_0|MET_NA|APP_1|RES_1|REC_0|VEN_0|CL_57|NAT_mex|2022-06-28"
      ],
      "attributes":[
        "BULK"
      ]
    },
    {
      "source":2678,
      "target":2679,
      "directed":false,
      "length":0.0038788,
      "support":0.0,
      "removed":false,
      "sequences":[
        "ID_CEC-20-1695|ST_1|CODE_07106|SX_M|RISK_3|AGE_38|SES_2|SCO_2|CD4_1|DRUG_1|MET_NA|APP_0|RES_1|REC_0|VEN_0|CL_266|NAT_mex|2020-10-13",
        "ID_CEC-20-1697|ST_1|CODE_07106|SX_F|RISK_1|AGE_45|SES_1|SCO_2|CD4_1|DRUG_0|MET_NA|APP_NA|RES_1|REC_0|VEN_NA|CL_266|NAT_mex|2020-10-13"
      ],
      "attributes":[
        "BULK"
      ]
    },
    {
      "source":1231,
      "target":1232,
      "directed":false,
      "length":0.0042346,
      "support":0.0,
      "removed":false,
      "sequences":[
        "ID_CEC-20-1698|ST_2|CODE_15058|SX_M|RISK_2|AGE_25|SES_2|SCO_2|CD4_2|DRUG_1|MET_NA|APP_0|RES_2|REC_0|VEN_1|CL_151|NAT_mex|2020-10-13",
        "ID_CEC-21-2331|ST_2|CODE_15058|SX_M|RISK_3|AGE_20|SES_1|SCO_3|CD4_2|DRUG_1|MET_NA|APP_1|RES_1|REC_0|VEN_1|CL_151|NAT_mex|2021-01-11"
      ],
      "attributes":[
        "BULK"
      ]
    },
    {
      "source":1231,
      "target":1233,
      "directed":false,
      "length":0.00850385,
      "support":0.0,
      "removed":false,
      "sequences":[
        "ID_CEC-20-1698|ST_2|CODE_15058|SX_M|RISK_2|AGE_25|SES_2|SCO_2|CD4_2|DRUG_1|MET_NA|APP_0|RES_2|REC_0|VEN_1|CL_151|NAT_mex|2020-10-13",
        "ID_CEC-21-4788|ST_2|CODE_15058|SX_M|RISK_3|AGE_23|SES_2|SCO_3|CD4_1|DRUG_1|MET_NA|APP_0|RES_1|REC_0|VEN_0|CL_151|NAT_mex|2021-09-08"
      ],
      "attributes":[
        "BULK"
      ]
    },
    {
      "source":1231,
      "target":1234,
      "directed":false,
      "length":0.00957441,
      "support":0.0,
      "removed":false,
      "sequences":[
        "ID_CEC-20-1698|ST_2|CODE_15058|SX_M|RISK_2|AGE_25|SES_2|SCO_2|CD4_2|DRUG_1|MET_NA|APP_0|RES_2|REC_0|VEN_1|CL_151|NAT_mex|2020-10-13",
        "ID_CEC-21-5268|ST_2|CODE_15031|SX_M|RISK_3|AGE_24|SES_1|SCO_2|CD4_2|DRUG_1|MET_NA|APP_1|RES_1|REC_0|VEN_1|CL_151|NAT_mex|2021-10-19"
      ],
      "attributes":[
        "BULK"
      ]
    },
    {
      "source":1231,
      "target":1230,
      "directed":false,
      "length":0.00814882,
      "support":0.0,
      "removed":false,
      "sequences":[
        "ID_CEC-20-1698|ST_2|CODE_15058|SX_M|RISK_2|AGE_25|SES_2|SCO_2|CD4_2|DRUG_1|MET_NA|APP_0|RES_2|REC_0|VEN_1|CL_151|NAT_mex|2020-10-13",
        "ID_CEC-22-6995|ST_1|CODE_07106|SX_M|RISK_3|AGE_23|SES_1|SCO_3|CD4_1|DRUG_1|MET_NA|APP_1|RES_1|REC_0|VEN_NA|CL_151|NAT_mex|2022-03-30"
      ],
      "attributes":[
        "BULK"
      ]
    },
    {
      "source":286,
      "target":287,
      "directed":false,
      "length":0.00922363,
      "support":0.0,
      "removed":false,
      "sequences":[
        "ID_CEC-20-1699|ST_1|CODE_09002|SX_M|RISK_3|AGE_19|SES_2|SCO_2|CD4_2|DRUG_0|MET_NA|APP_1|RES_1|REC_0|VEN_0|CL_214|NAT_mex|2020-10-13",
        "ID_CEC-20-1772|ST_1|CODE_09015|SX_M|RISK_3|AGE_28|SES_2|SCO_2|CD4_1|DRUG_1|MET_NA|APP_0|RES_1|REC_0|VEN_0|CL_214|NAT_mex|2020-10-20"
      ],
      "attributes":[
        "BULK"
      ]
    },
    {
      "source":286,
      "target":272,
      "directed":false,
      "length":0.0106547,
      "support":0.0,
      "removed":false,
      "sequences":[
        "ID_CEC-20-1699|ST_1|CODE_09002|SX_M|RISK_3|AGE_19|SES_2|SCO_2|CD4_2|DRUG_0|MET_NA|APP_1|RES_1|REC_0|VEN_0|CL_214|NAT_mex|2020-10-13",
        "ID_CEC-21-3393|ST_1|CODE_09006|SX_M|RISK_3|AGE_28|SES_2|SCO_3|CD4_2|DRUG_1|MET_1|APP_1|RES_2|REC_0|VEN_1|CL_214|NAT_mex|2021-04-22"
      ],
      "attributes":[
        "BULK"
      ]
    },
    {
      "source":286,
      "target":273,
      "directed":false,
      "length":0.0121044,
      "support":0.0,
      "removed":false,
      "sequences":[
        "ID_CEC-20-1699|ST_1|CODE_09002|SX_M|RISK_3|AGE_19|SES_2|SCO_2|CD4_2|DRUG_0|MET_NA|APP_1|RES_1|REC_0|VEN_0|CL_214|NAT_mex|2020-10-13",
        "ID_CEC-21-3407|ST_2|CODE_15109|SX_M|RISK_3|AGE_26|SES_1|SCO_NA|CD4_1|DRUG_0|MET_NA|APP_1|RES_1|REC_0|VEN_0|CL_214|NAT_mex|2021-04-22"
      ],
      "attributes":[
        "BULK"
      ]
    },
    {
      "source":286,
      "target":274,
      "directed":false,
      "length":0.0110149,
      "support":0.0,
      "removed":false,
      "sequences":[
        "ID_CEC-20-1699|ST_1|CODE_09002|SX_M|RISK_3|AGE_19|SES_2|SCO_2|CD4_2|DRUG_0|MET_NA|APP_1|RES_1|REC_0|VEN_0|CL_214|NAT_mex|2020-10-13",
        "ID_CEC-21-3712|ST_1|CODE_07106|SX_M|RISK_3|AGE_30|SES_1|SCO_3|CD4_2|DRUG_0|MET_NA|APP_0|RES_1|REC_1|VEN_0|CL_214|NAT_mex|2021-05-20"
      ],
      "attributes":[
        "BULK"
      ]
    },
    {
      "source":286,
      "target":275,
      "directed":false,
      "length":0.0102955,
      "support":0.0,
      "removed":false,
      "sequences":[
        "ID_CEC-20-1699|ST_1|CODE_09002|SX_M|RISK_3|AGE_19|SES_2|SCO_2|CD4_2|DRUG_0|MET_NA|APP_1|RES_1|REC_0|VEN_0|CL_214|NAT_mex|2020-10-13",
        "ID_CEC-21-3792|ST_2|CODE_15109|SX_M|RISK_3|AGE_25|SES_1|SCO_3|CD4_1|DRUG_0|MET_NA|APP_1|RES_1|REC_0|VEN_1|CL_214|NAT_mex|2021-05-26"
      ],
      "attributes":[
        "BULK"
      ]
    },
    {
      "source":286,
      "target":276,
      "directed":false,
      "length":0.0103086,
      "support":0.0,
      "removed":false,
      "sequences":[
        "ID_CEC-20-1699|ST_1|CODE_09002|SX_M|RISK_3|AGE_19|SES_2|SCO_2|CD4_2|DRUG_0|MET_NA|APP_1|RES_1|REC_0|VEN_0|CL_214|NAT_mex|2020-10-13",
        "ID_CEC-21-5626|ST_2|CODE_15104|SX_M|RISK_3|AGE_40|SES_1|SCO_3|CD4_2|DRUG_0|MET_NA|APP_0|RES_1|REC_0|VEN_0|CL_214|NAT_mex|2021-11-22"
      ],
      "attributes":[
        "BULK"
      ]
    },
    {
      "source":286,
      "target":278,
      "directed":false,
      "length":0.0106673,
      "support":0.0,
      "removed":false,
      "sequences":[
        "ID_CEC-20-1699|ST_1|CODE_09002|SX_M|RISK_3|AGE_19|SES_2|SCO_2|CD4_2|DRUG_0|MET_NA|APP_1|RES_1|REC_0|VEN_0|CL_214|NAT_mex|2020-10-13",
        "ID_CEC-22-7752|ST_2|CODE_15109|SX_M|RISK_3|AGE_25|SES_1|SCO_2|CD4_2|DRUG_1|MET_NA|APP_1|RES_1|REC_0|VEN_0|CL_214|NAT_mex|2022-05-31"
      ],
      "attributes":[
        "BULK"
      ]
    },
    {
      "source":286,
      "target":279,
      "directed":false,
      "length":0.0103063,
      "support":0.0,
      "removed":false,
      "sequences":[
        "ID_CEC-20-1699|ST_1|CODE_09002|SX_M|RISK_3|AGE_19|SES_2|SCO_2|CD4_2|DRUG_0|MET_NA|APP_1|RES_1|REC_0|VEN_0|CL_214|NAT_mex|2020-10-13",
        "ID_CEC-22-7753|ST_2|CODE_15109|SX_M|RISK_3|AGE_23|SES_1|SCO_2|CD4_1|DRUG_1|MET_NA|APP_1|RES_1|REC_0|VEN_NA|CL_214|NAT_mex|2022-05-31"
      ],
      "attributes":[
        "BULK"
      ]
    },
    {
      "source":286,
      "target":280,
      "directed":false,
      "length":0.00850813,
      "support":0.0,
      "removed":false,
      "sequences":[
        "ID_CEC-20-1699|ST_1|CODE_09002|SX_M|RISK_3|AGE_19|SES_2|SCO_2|CD4_2|DRUG_0|MET_NA|APP_1|RES_1|REC_0|VEN_0|CL_214|NAT_mex|2020-10-13",
        "ID_CEC-22-8491|ST_2|CODE_15109|SX_M|RISK_3|AGE_26|SES_2|SCO_3|CD4_1|DRUG_1|MET_NA|APP_0|RES_1|REC_0|VEN_0|CL_214|NAT_mex|2022-08-04"
      ],
      "attributes":[
        "BULK"
      ]
    },
    {
      "source":286,
      "target":281,
      "directed":false,
      "length":0.011371,
      "support":0.0,
      "removed":false,
      "sequences":[
        "ID_CEC-20-1699|ST_1|CODE_09002|SX_M|RISK_3|AGE_19|SES_2|SCO_2|CD4_2|DRUG_0|MET_NA|APP_1|RES_1|REC_0|VEN_0|CL_214|NAT_mex|2020-10-13",
        "ID_CEC-22-9799|ST_2|CODE_15091|SX_M|RISK_3|AGE_22|SES_2|SCO_2|CD4_2|DRUG_1|MET_NA|APP_1|RES_1|REC_0|VEN_1|CL_214|NAT_mex|2022-12-07"
      ],
      "attributes":[
        "BULK"
      ]
    },
    {
      "source":2680,
      "target":2681,
      "directed":false,
      "length":0.0124448,
      "support":0.0,
      "removed":false,
      "sequences":[
        "ID_CEC-20-1703|ST_1|CODE_09005|SX_M|RISK_3|AGE_32|SES_2|SCO_2|CD4_3|DRUG_1|MET_NA|APP_0|RES_1|REC_0|VEN_0|CL_866|NAT_mex|2020-10-13",
        "ID_CEC-21-5555|ST_2|CODE_15013|SX_M|RISK_3|AGE_30|SES_1|SCO_2|CD4_2|DRUG_NA|MET_NA|APP_0|RES_1|REC_1|VEN_0|CL_866|NAT_mex|2021-11-16"
      ],
      "attributes":[
        "BULK"
      ]
    },
    {
      "source":597,
      "target":596,
      "directed":false,
      "length":0.0103026,
      "support":0.0,
      "removed":false,
      "sequences":[
        "ID_CEC-20-1706|ST_1|CODE_09007|SX_M|RISK_3|AGE_28|SES_1|SCO_2|CD4_2|DRUG_0|MET_NA|APP_1|RES_6|REC_0|VEN_1|CL_277|NAT_mex|2020-10-12",
        "ID_CEC-21-2880|ST_2|CODE_15002|SX_M|RISK_3|AGE_27|SES_2|SCO_3|CD4_1|DRUG_1|MET_NA|APP_0|RES_6|REC_0|VEN_0|CL_277|NAT_mex|2021-03-08"
      ],
      "attributes":[
        "BULK"
      ]
    },
    {
      "source":597,
      "target":600,
      "directed":false,
      "length":0.0110195,
      "support":0.0,
      "removed":false,
      "sequences":[
        "ID_CEC-20-1706|ST_1|CODE_09007|SX_M|RISK_3|AGE_28|SES_1|SCO_2|CD4_2|DRUG_0|MET_NA|APP_1|RES_6|REC_0|VEN_1|CL_277|NAT_mex|2020-10-12",
        "ID_CEC-21-2881|ST_2|CODE_15002|SX_M|RISK_3|AGE_49|SES_2|SCO_3|CD4_2|DRUG_0|MET_NA|APP_0|RES_6|REC_0|VEN_0|CL_277|NAT_mex|2021-03-08"
      ],
      "attributes":[
        "BULK"
      ]
    },
    {
      "source":597,
      "target":602,
      "directed":false,
      "length":0.00282338,
      "support":0.0,
      "removed":false,
      "sequences":[
        "ID_CEC-20-1706|ST_1|CODE_09007|SX_M|RISK_3|AGE_28|SES_1|SCO_2|CD4_2|DRUG_0|MET_NA|APP_1|RES_6|REC_0|VEN_1|CL_277|NAT_mex|2020-10-12",
        "ID_CEC-22-7606|ST_1|CODE_09007|SX_M|RISK_3|AGE_21|SES_1|SCO_2|CD4_1|DRUG_1|MET_NA|APP_1|RES_6|REC_0|VEN_0|CL_277|NAT_mex|2022-05-18"
      ],
      "attributes":[
        "BULK"
      ]
    },
    {
      "source":2682,
      "target":2683,
      "directed":false,
      "length":0.011364,
      "support":0.0,
      "removed":false,
      "sequences":[
        "ID_CEC-20-1708|ST_1|CODE_09011|SX_M|RISK_2|AGE_38|SES_1|SCO_2|CD4_2|DRUG_0|MET_NA|APP_0|RES_1|REC_0|VEN_0|CL_604|NAT_mex|2020-10-13",
        "ID_CEC-21-2965|ST_1|CODE_09011|SX_M|RISK_2|AGE_33|SES_1|SCO_2|CD4_1|DRUG_1|MET_NA|APP_0|RES_1|REC_0|VEN_0|CL_604|NAT_mex|2021-03-16"
      ],
      "attributes":[
        "BULK"
      ]
    },
    {
      "source":946,
      "target":947,
      "directed":false,
      "length":0.0120918,
      "support":0.0,
      "removed":false,
      "sequences":[
        "ID_CEC-20-1709|ST_2|CODE_15122|SX_M|RISK_3|AGE_26|SES_1|SCO_2|CD4_2|DRUG_0|MET_NA|APP_NA|RES_1|REC_0|VEN_1|CL_356|NAT_mex|2020-10-13",
        "ID_CEC-20-1901|ST_2|CODE_15025|SX_M|RISK_2|AGE_19|SES_1|SCO_2|CD4_2|DRUG_0|MET_NA|APP_0|RES_5|REC_0|VEN_1|CL_356|NAT_mex|2020-10-30"
      ],
      "attributes":[
        "BULK"
      ]
    },
    {
      "source":946,
      "target":948,
      "directed":false,
      "length":0.00815206,
      "support":0.0,
      "removed":false,
      "sequences":[
        "ID_CEC-20-1709|ST_2|CODE_15122|SX_M|RISK_3|AGE_26|SES_1|SCO_2|CD4_2|DRUG_0|MET_NA|APP_NA|RES_1|REC_0|VEN_1|CL_356|NAT_mex|2020-10-13",
        "ID_CEC-21-4323|ST_2|CODE_15025|SX_M|RISK_2|AGE_24|SES_1|SCO_2|CD4_1|DRUG_NA|MET_NA|APP_NA|RES_1|REC_0|VEN_NA|CL_356|NAT_mex|2021-07-14"
      ],
      "attributes":[
        "BULK"
      ]
    },
    {
      "source":946,
      "target":949,
      "directed":false,
      "length":0.0110163,
      "support":0.0,
      "removed":false,
      "sequences":[
        "ID_CEC-20-1709|ST_2|CODE_15122|SX_M|RISK_3|AGE_26|SES_1|SCO_2|CD4_2|DRUG_0|MET_NA|APP_NA|RES_1|REC_0|VEN_1|CL_356|NAT_mex|2020-10-13",
        "ID_CEC-21-5329|ST_2|CODE_15025|SX_M|RISK_2|AGE_45|SES_1|SCO_2|CD4_1|DRUG_1|MET_NA|APP_0|RES_1|REC_0|VEN_0|CL_356|NAT_mex|2021-10-25"
      ],
      "attributes":[
        "BULK"
      ]
    },
    {
      "source":946,
      "target":951,
      "directed":false,
      "length":0.0106608,
      "support":0.0,
      "removed":false,
      "sequences":[
        "ID_CEC-20-1709|ST_2|CODE_15122|SX_M|RISK_3|AGE_26|SES_1|SCO_2|CD4_2|DRUG_0|MET_NA|APP_NA|RES_1|REC_0|VEN_1|CL_356|NAT_mex|2020-10-13",
        "ID_CEC-22-7087|ST_1|CODE_09011|SX_FT|RISK_4|AGE_41|SES_1|SCO_1|CD4_1|DRUG_1|MET_NA|APP_1|RES_1|REC_0|VEN_1|CL_356|NAT_mex|2022-04-06"
      ],
      "attributes":[
        "BULK"
      ]
    },
    {
      "source":946,
      "target":952,
      "directed":false,
      "length":0.0060096,
      "support":0.0,
      "removed":false,
      "sequences":[
        "ID_CEC-20-1709|ST_2|CODE_15122|SX_M|RISK_3|AGE_26|SES_1|SCO_2|CD4_2|DRUG_0|MET_NA|APP_NA|RES_1|REC_0|VEN_1|CL_356|NAT_mex|2020-10-13",
        "ID_CEC-22-7321|ST_2|CODE_15122|SX_M|RISK_3|AGE_36|SES_1|SCO_2|CD4_1|DRUG_1|MET_NA|APP_1|RES_1|REC_0|VEN_1|CL_356|NAT_mex|2022-04-28"
      ],
      "attributes":[
        "BULK"
      ]
    },
    {
      "source":2684,
      "target":2685,
      "directed":false,
      "length":0.00672607,
      "support":0.0,
      "removed":false,
      "sequences":[
        "ID_CEC-20-1710|ST_1|CODE_09011|SX_M|RISK_1|AGE_34|SES_2|SCO_3|CD4_2|DRUG_1|MET_NA|APP_1|RES_1|REC_0|VEN_0|CL_1265|NAT_mex|2020-10-13",
        "ID_CEC-22-9174|ST_1|CODE_09003|SX_M|RISK_3|AGE_26|SES_2|SCO_3|CD4_2|DRUG_0|MET_NA|APP_0|RES_1|REC_1|VEN_0|CL_1265|NAT_mex|2022-10-03"
      ],
      "attributes":[
        "BULK"
      ]
    },
    {
      "source":156,
      "target":157,
      "directed":false,
      "length":0.0049453,
      "support":0.0,
      "removed":false,
      "sequences":[
        "ID_CEC-20-1714|ST_1|CODE_09003|SX_M|RISK_3|AGE_28|SES_1|SCO_3|CD4_1|DRUG_0|MET_NA|APP_1|RES_2|REC_0|VEN_0|CL_19|NAT_mex|2020-10-15",
        "ID_CEC-20-1786|ST_1|CODE_09007|SX_M|RISK_3|AGE_29|SES_2|SCO_NA|CD4_1|DRUG_0|MET_NA|APP_0|RES_2|REC_0|VEN_0|CL_19|NAT_mex|2020-10-21"
      ],
      "attributes":[
        "BULK"
      ]
    },
    {
      "source":156,
      "target":159,
      "directed":false,
      "length":0.00636521,
      "support":0.0,
      "removed":false,
      "sequences":[
        "ID_CEC-20-1714|ST_1|CODE_09003|SX_M|RISK_3|AGE_28|SES_1|SCO_3|CD4_1|DRUG_0|MET_NA|APP_1|RES_2|REC_0|VEN_0|CL_19|NAT_mex|2020-10-15",
        "ID_CEC-21-3823|ST_1|CODE_09003|SX_M|RISK_3|AGE_27|SES_2|SCO_2|CD4_3|DRUG_1|MET_NA|APP_1|RES_2|REC_0|VEN_1|CL_19|NAT_mex|2021-05-31"
      ],
      "attributes":[
        "BULK"
      ]
    },
    {
      "source":156,
      "target":161,
      "directed":false,
      "length":0.00707927,
      "support":0.0,
      "removed":false,
      "sequences":[
        "ID_CEC-20-1714|ST_1|CODE_09003|SX_M|RISK_3|AGE_28|SES_1|SCO_3|CD4_1|DRUG_0|MET_NA|APP_1|RES_2|REC_0|VEN_0|CL_19|NAT_mex|2020-10-15",
        "ID_CEC-21-4987|ST_1|CODE_09003|SX_M|RISK_3|AGE_26|SES_2|SCO_2|CD4_3|DRUG_1|MET_NA|APP_1|RES_2|REC_0|VEN_0|CL_19|NAT_mex|2021-09-27"
      ],
      "attributes":[
        "BULK"
      ]
    },
    {
      "source":156,
      "target":164,
      "directed":false,
      "length":0.0106531,
      "support":0.0,
      "removed":false,
      "sequences":[
        "ID_CEC-20-1714|ST_1|CODE_09003|SX_M|RISK_3|AGE_28|SES_1|SCO_3|CD4_1|DRUG_0|MET_NA|APP_1|RES_2|REC_0|VEN_0|CL_19|NAT_mex|2020-10-15",
        "ID_CEC-21-5370|ST_1|CODE_09003|SX_M|RISK_3|AGE_26|SES_2|SCO_2|CD4_1|DRUG_1|MET_NA|APP_1|RES_2|REC_0|VEN_0|CL_19|NAT_mex|2021-10-27"
      ],
      "attributes":[
        "BULK"
      ]
    },
    {
      "source":156,
      "target":165,
      "directed":false,
      "length":0.0124524,
      "support":0.0,
      "removed":false,
      "sequences":[
        "ID_CEC-20-1714|ST_1|CODE_09003|SX_M|RISK_3|AGE_28|SES_1|SCO_3|CD4_1|DRUG_0|MET_NA|APP_1|RES_2|REC_0|VEN_0|CL_19|NAT_mex|2020-10-15",
        "ID_CEC-22-6404|ST_1|CODE_09003|SX_M|RISK_3|AGE_25|SES_2|SCO_2|CD4_2|DRUG_1|MET_NA|APP_1|RES_2|REC_0|VEN_1|CL_19|NAT_mex|2022-02-09"
      ],
      "attributes":[
        "BULK"
      ]
    },
    {
      "source":156,
      "target":166,
      "directed":false,
      "length":0.00992962,
      "support":0.0,
      "removed":false,
      "sequences":[
        "ID_CEC-20-1714|ST_1|CODE_09003|SX_M|RISK_3|AGE_28|SES_1|SCO_3|CD4_1|DRUG_0|MET_NA|APP_1|RES_2|REC_0|VEN_0|CL_19|NAT_mex|2020-10-15",
        "ID_CEC-22-6620|ST_1|CODE_09008|SX_M|RISK_3|AGE_29|SES_2|SCO_3|CD4_1|DRUG_0|MET_NA|APP_1|RES_2|REC_0|VEN_0|CL_19|NAT_mex|2022-02-28"
      ],
      "attributes":[
        "BULK"
      ]
    },
    {
      "source":156,
      "target":167,
      "directed":false,
      "length":0.0138723,
      "support":0.0,
      "removed":false,
      "sequences":[
        "ID_CEC-20-1714|ST_1|CODE_09003|SX_M|RISK_3|AGE_28|SES_1|SCO_3|CD4_1|DRUG_0|MET_NA|APP_1|RES_2|REC_0|VEN_0|CL_19|NAT_mex|2020-10-15",
        "ID_CEC-22-6921|ST_1|CODE_09010|SX_M|RISK_3|AGE_30|SES_1|SCO_2|CD4_1|DRUG_0|MET_NA|APP_1|RES_2|REC_0|VEN_1|CL_19|NAT_mex|2022-03-24"
      ],
      "attributes":[
        "BULK"
      ]
    },
    {
      "source":156,
      "target":168,
      "directed":false,
      "length":0.00672418,
      "support":0.0,
      "removed":false,
      "sequences":[
        "ID_CEC-20-1714|ST_1|CODE_09003|SX_M|RISK_3|AGE_28|SES_1|SCO_3|CD4_1|DRUG_0|MET_NA|APP_1|RES_2|REC_0|VEN_0|CL_19|NAT_mex|2020-10-15",
        "ID_CEC-22-7100|ST_1|CODE_09003|SX_M|RISK_3|AGE_34|SES_1|SCO_3|CD4_2|DRUG_1|MET_NA|APP_1|RES_2|REC_0|VEN_1|CL_19|NAT_mex|2022-04-07"
      ],
      "attributes":[
        "BULK"
      ]
    },
    {
      "source":156,
      "target":169,
      "directed":false,
      "length":0.00672251,
      "support":0.0,
      "removed":false,
      "sequences":[
        "ID_CEC-20-1714|ST_1|CODE_09003|SX_M|RISK_3|AGE_28|SES_1|SCO_3|CD4_1|DRUG_0|MET_NA|APP_1|RES_2|REC_0|VEN_0|CL_19|NAT_mex|2020-10-15",
        "ID_CEC-22-8195|ST_1|CODE_09003|SX_M|RISK_3|AGE_30|SES_1|SCO_2|CD4_2|DRUG_1|MET_NA|APP_0|RES_2|REC_0|VEN_0|CL_19|NAT_mex|2022-07-05"
      ],
      "attributes":[
        "BULK"
      ]
    },
    {
      "source":2050,
      "target":2051,
      "directed":false,
      "length":0.00814087,
      "support":0.0,
      "removed":false,
      "sequences":[
        "ID_CEC-20-1718|ST_1|CODE_09015|SX_M|RISK_3|AGE_19|SES_2|SCO_2|CD4_1|DRUG_1|MET_NA|APP_0|RES_1|REC_0|VEN_0|CL_160|NAT_mex|2020-10-15",
        "ID_CEC-20-1729|ST_1|CODE_07106|SX_M|RISK_3|AGE_29|SES_1|SCO_2|CD4_2|DRUG_1|MET_NA|APP_1|RES_1|REC_0|VEN_0|CL_160|NAT_mex|2020-10-14"
      ],
      "attributes":[
        "BULK"
      ]
    },
    {
      "source":2050,
      "target":2052,
      "directed":false,
      "length":0.00565187,
      "support":0.0,
      "removed":false,
      "sequences":[
        "ID_CEC-20-1718|ST_1|CODE_09015|SX_M|RISK_3|AGE_19|SES_2|SCO_2|CD4_1|DRUG_1|MET_NA|APP_0|RES_1|REC_0|VEN_0|CL_160|NAT_mex|2020-10-15",
        "ID_CEC-20-1734|ST_1|CODE_09007|SX_M|RISK_3|AGE_20|SES_2|SCO_2|CD4_2|DRUG_1|MET_NA|APP_0|RES_1|REC_0|VEN_0|CL_160|NAT_mex|2020-10-15"
      ],
      "attributes":[
        "BULK"
      ]
    },
    {
      "source":1239,
      "target":1235,
      "directed":false,
      "length":0.0113722,
      "support":0.0,
      "removed":false,
      "sequences":[
        "ID_CEC-20-1722|ST_2|CODE_15104|SX_M|RISK_2|AGE_36|SES_1|SCO_2|CD4_2|DRUG_1|MET_NA|APP_0|RES_1|REC_0|VEN_NA|CL_26|NAT_mex|2020-10-15",
        "ID_CEC-21-3028|ST_1|CODE_09015|SX_M|RISK_2|AGE_52|SES_2|SCO_2|CD4_1|DRUG_0|MET_NA|APP_0|RES_1|REC_0|VEN_0|CL_26|NAT_mex|2021-03-22"
      ],
      "attributes":[
        "BULK"
      ]
    },
    {
      "source":1239,
      "target":1236,
      "directed":false,
      "length":0.0106408,
      "support":0.0,
      "removed":false,
      "sequences":[
        "ID_CEC-20-1722|ST_2|CODE_15104|SX_M|RISK_2|AGE_36|SES_1|SCO_2|CD4_2|DRUG_1|MET_NA|APP_0|RES_1|REC_0|VEN_NA|CL_26|NAT_mex|2020-10-15",
        "ID_CEC-22-8197|ST_1|CODE_09014|SX_M|RISK_NA|AGE_59|SES_NA|SCO_NA|CD4_1|DRUG_NA|MET_NA|APP_NA|RES_1|REC_0|VEN_NA|CL_26|NAT_NA|2022-07-05"
      ],
      "attributes":[
        "BULK"
      ]
    },
    {
      "source":1239,
      "target":1237,
      "directed":false,
      "length":0.00959689,
      "support":0.0,
      "removed":false,
      "sequences":[
        "ID_CEC-20-1722|ST_2|CODE_15104|SX_M|RISK_2|AGE_36|SES_1|SCO_2|CD4_2|DRUG_1|MET_NA|APP_0|RES_1|REC_0|VEN_NA|CL_26|NAT_mex|2020-10-15",
        "ID_CEC-22-8522|ST_1|CODE_09015|SX_M|RISK_3|AGE_30|SES_1|SCO_2|CD4_2|DRUG_1|MET_NA|APP_1|RES_1|REC_0|VEN_1|CL_26|NAT_mex|2022-08-08"
      ],
      "attributes":[
        "BULK"
      ]
    },
    {
      "source":1239,
      "target":1238,
      "directed":false,
      "length":0.0128291,
      "support":0.0,
      "removed":false,
      "sequences":[
        "ID_CEC-20-1722|ST_2|CODE_15104|SX_M|RISK_2|AGE_36|SES_1|SCO_2|CD4_2|DRUG_1|MET_NA|APP_0|RES_1|REC_0|VEN_NA|CL_26|NAT_mex|2020-10-15",
        "ID_CEC-22-8567|ST_1|CODE_09015|SX_M|RISK_3|AGE_61|SES_1|SCO_2|CD4_1|DRUG_0|MET_NA|APP_0|RES_1|REC_0|VEN_0|CL_26|NAT_mex|2022-08-11"
      ],
      "attributes":[
        "BULK"
      ]
    },
    {
      "source":1542,
      "target":1540,
      "directed":false,
      "length":0.00814713,
      "support":0.0,
      "removed":false,
      "sequences":[
        "ID_CEC-20-1725|ST_1|CODE_09002|SX_M|RISK_3|AGE_33|SES_2|SCO_3|CD4_1|DRUG_0|MET_NA|APP_0|RES_1|REC_0|VEN_0|CL_103|NAT_mex|2020-10-14",
        "ID_CEC-21-3141|ST_1|CODE_09015|SX_M|RISK_3|AGE_27|SES_1|SCO_3|CD4_1|DRUG_0|MET_NA|APP_0|RES_1|REC_0|VEN_0|CL_103|NAT_mex|2021-03-30"
      ],
      "attributes":[
        "BULK"
      ]
    },
    {
      "source":1542,
      "target":1541,
      "directed":false,
      "length":0.00601054,
      "support":0.0,
      "removed":false,
      "sequences":[
        "ID_CEC-20-1725|ST_1|CODE_09002|SX_M|RISK_3|AGE_33|SES_2|SCO_3|CD4_1|DRUG_0|MET_NA|APP_0|RES_1|REC_0|VEN_0|CL_103|NAT_mex|2020-10-14",
        "ID_CEC-22-7246|ST_1|CODE_09015|SX_M|RISK_3|AGE_30|SES_1|SCO_3|CD4_2|DRUG_1|MET_NA|APP_0|RES_1|REC_1|VEN_0|CL_103|NAT_NA|2022-04-25"
      ],
      "attributes":[
        "BULK"
      ]
    },
    {
      "source":2051,
      "target":2052,
      "directed":false,
      "length":0.00814619,
      "support":0.0,
      "removed":false,
      "sequences":[
        "ID_CEC-20-1729|ST_1|CODE_07106|SX_M|RISK_3|AGE_29|SES_1|SCO_2|CD4_2|DRUG_1|MET_NA|APP_1|RES_1|REC_0|VEN_0|CL_160|NAT_mex|2020-10-14",
        "ID_CEC-20-1734|ST_1|CODE_09007|SX_M|RISK_3|AGE_20|SES_2|SCO_2|CD4_2|DRUG_1|MET_NA|APP_0|RES_1|REC_0|VEN_0|CL_160|NAT_mex|2020-10-15"
      ],
      "attributes":[
        "BULK"
      ]
    },
    {
      "source":774,
      "target":775,
      "directed":false,
      "length":0.0106418,
      "support":0.0,
      "removed":false,
      "sequences":[
        "ID_CEC-20-1730|ST_1|CODE_09012|SX_M|RISK_3|AGE_26|SES_2|SCO_3|CD4_1|DRUG_1|MET_NA|APP_1|RES_1|REC_0|VEN_1|CL_397|NAT_mex|2020-10-14",
        "ID_CEC-20-1991|ST_1|CODE_09015|SX_M|RISK_3|AGE_23|SES_2|SCO_2|CD4_2|DRUG_1|MET_NA|APP_1|RES_1|REC_0|VEN_0|CL_397|NAT_mex|2020-11-11"
      ],
      "attributes":[
        "BULK"
      ]
    },
    {
      "source":774,
      "target":768,
      "directed":false,
      "length":0.0120741,
      "support":0.0,
      "removed":false,
      "sequences":[
        "ID_CEC-20-1730|ST_1|CODE_09012|SX_M|RISK_3|AGE_26|SES_2|SCO_3|CD4_1|DRUG_1|MET_NA|APP_1|RES_1|REC_0|VEN_1|CL_397|NAT_mex|2020-10-14",
        "ID_CEC-21-3411|ST_1|CODE_09006|SX_M|RISK_3|AGE_47|SES_1|SCO_3|CD4_1|DRUG_0|MET_NA|APP_1|RES_1|REC_0|VEN_1|CL_397|NAT_mex|2021-04-22"
      ],
      "attributes":[
        "BULK"
      ]
    },
    {
      "source":774,
      "target":769,
      "directed":false,
      "length":0.00565385,
      "support":0.0,
      "removed":false,
      "sequences":[
        "ID_CEC-20-1730|ST_1|CODE_09012|SX_M|RISK_3|AGE_26|SES_2|SCO_3|CD4_1|DRUG_1|MET_NA|APP_1|RES_1|REC_0|VEN_1|CL_397|NAT_mex|2020-10-14",
        "ID_CEC-21-3973|ST_1|CODE_09015|SX_M|RISK_3|AGE_39|SES_2|SCO_3|CD4_2|DRUG_1|MET_NA|APP_1|RES_1|REC_1|VEN_1|CL_397|NAT_cri|2021-06-14"
      ],
      "attributes":[
        "BULK"
      ]
    },
    {
      "source":774,
      "target":771,
      "directed":false,
      "length":0.0127983,
      "support":0.0,
      "removed":false,
      "sequences":[
        "ID_CEC-20-1730|ST_1|CODE_09012|SX_M|RISK_3|AGE_26|SES_2|SCO_3|CD4_1|DRUG_1|MET_NA|APP_1|RES_1|REC_0|VEN_1|CL_397|NAT_mex|2020-10-14",
        "ID_CEC-21-5593|ST_1|CODE_09014|SX_M|RISK_3|AGE_25|SES_2|SCO_3|CD4_2|DRUG_1|MET_NA|APP_1|RES_1|REC_0|VEN_0|CL_397|NAT_mex|2021-11-12"
      ],
      "attributes":[
        "BULK"
      ]
    },
    {
      "source":774,
      "target":772,
      "directed":false,
      "length":0.0028221,
      "support":0.0,
      "removed":false,
      "sequences":[
        "ID_CEC-20-1730|ST_1|CODE_09012|SX_M|RISK_3|AGE_26|SES_2|SCO_3|CD4_1|DRUG_1|MET_NA|APP_1|RES_1|REC_0|VEN_1|CL_397|NAT_mex|2020-10-14",
        "ID_CEC-22-7180|ST_1|CODE_09007|SX_M|RISK_3|AGE_28|SES_1|SCO_3|CD4_2|DRUG_1|MET_NA|APP_1|RES_1|REC_0|VEN_1|CL_397|NAT_mex|2022-04-18"
      ],
      "attributes":[
        "BULK"
      ]
    },
    {
      "source":774,
      "target":773,
      "directed":false,
      "length":0.000705297,
      "support":0.0,
      "removed":false,
      "sequences":[
        "ID_CEC-20-1730|ST_1|CODE_09012|SX_M|RISK_3|AGE_26|SES_2|SCO_3|CD4_1|DRUG_1|MET_NA|APP_1|RES_1|REC_0|VEN_1|CL_397|NAT_mex|2020-10-14",
        "ID_CEC-22-8337|ST_1|CODE_09015|SX_M|RISK_NA|AGE_35|SES_NA|SCO_NA|CD4_1|DRUG_NA|MET_NA|APP_NA|RES_1|REC_0|VEN_NA|CL_397|NAT_NA|2022-07-15"
      ],
      "attributes":[
        "BULK"
      ]
    },
    {
      "source":1082,
      "target":1083,
      "directed":false,
      "length":0.0129782,
      "support":0.0,
      "removed":false,
      "sequences":[
        "ID_CEC-20-1737|ST_1|CODE_09015|SX_M|RISK_3|AGE_28|SES_1|SCO_3|CD4_2|DRUG_1|MET_NA|APP_1|RES_1|REC_0|VEN_0|CL_93|NAT_ven|2020-10-15",
        "ID_CEC-21-4867|ST_1|CODE_09005|SX_M|RISK_3|AGE_26|SES_2|SCO_2|CD4_1|DRUG_1|MET_NA|APP_1|RES_1|REC_0|VEN_NA|CL_93|NAT_mex|2021-09-17"
      ],
      "attributes":[
        "BULK"
      ]
    },
    {
      "source":1082,
      "target":1084,
      "directed":false,
      "length":0.00565624,
      "support":0.0,
      "removed":false,
      "sequences":[
        "ID_CEC-20-1737|ST_1|CODE_09015|SX_M|RISK_3|AGE_28|SES_1|SCO_3|CD4_2|DRUG_1|MET_NA|APP_1|RES_1|REC_0|VEN_0|CL_93|NAT_ven|2020-10-15",
        "ID_CEC-22-9420|ST_1|CODE_09015|SX_M|RISK_3|AGE_34|SES_2|SCO_3|CD4_1|DRUG_1|MET_NA|APP_1|RES_1|REC_0|VEN_1|CL_93|NAT_mex|2022-10-26"
      ],
      "attributes":[
        "BULK"
      ]
    },
    {
      "source":1398,
      "target":1399,
      "directed":false,
      "length":0.0135273,
      "support":0.0,
      "removed":false,
      "sequences":[
        "ID_CEC-20-1739|ST_1|CODE_09009|SX_M|RISK_3|AGE_36|SES_1|SCO_2|CD4_1|DRUG_1|MET_NA|APP_1|RES_1|REC_0|VEN_0|CL_217|NAT_mex|2020-10-15",
        "ID_CEC-21-3159|ST_1|CODE_07106|SX_M|RISK_3|AGE_43|SES_1|SCO_2|CD4_1|DRUG_NA|MET_NA|APP_NA|RES_1|REC_0|VEN_NA|CL_217|NAT_mex|2021-04-05"
      ],
      "attributes":[
        "BULK"
      ]
    },
    {
      "source":1160,
      "target":1161,
      "directed":false,
      "length":0.0,
      "support":0.0,
      "removed":false,
      "sequences":[
        "ID_CEC-20-1769|ST_1|CODE_09005|SX_M|RISK_3|AGE_28|SES_2|SCO_3|CD4_2|DRUG_1|MET_NA|APP_1|RES_1|REC_1|VEN_0|CL_52|NAT_mex|2020-10-20",
        "ID_CEC-20-1804|ST_1|CODE_09015|SX_M|RISK_3|AGE_28|SES_2|SCO_2|CD4_1|DRUG_1|MET_NA|APP_1|RES_1|REC_0|VEN_1|CL_52|NAT_col|2020-10-21"
      ],
      "attributes":[
        "BULK"
      ]
    },
    {
      "source":1160,
      "target":1162,
      "directed":false,
      "length":0.00070411,
      "support":0.0,
      "removed":false,
      "sequences":[
        "ID_CEC-20-1769|ST_1|CODE_09005|SX_M|RISK_3|AGE_28|SES_2|SCO_3|CD4_2|DRUG_1|MET_NA|APP_1|RES_1|REC_1|VEN_0|CL_52|NAT_mex|2020-10-20",
        "ID_CEC-20-1845|ST_1|CODE_09006|SX_M|RISK_3|AGE_23|SES_1|SCO_2|CD4_2|DRUG_1|MET_NA|APP_1|RES_1|REC_1|VEN_0|CL_52|NAT_mex|2020-10-26"
      ],
      "attributes":[
        "BULK"
      ]
    },
    {
      "source":1160,
      "target":1163,
      "directed":false,
      "length":0.00530238,
      "support":0.0,
      "removed":false,
      "sequences":[
        "ID_CEC-20-1769|ST_1|CODE_09005|SX_M|RISK_3|AGE_28|SES_2|SCO_3|CD4_2|DRUG_1|MET_NA|APP_1|RES_1|REC_1|VEN_0|CL_52|NAT_mex|2020-10-20",
        "ID_CEC-22-6619|ST_1|CODE_09002|SX_M|RISK_3|AGE_38|SES_1|SCO_2|CD4_2|DRUG_1|MET_NA|APP_1|RES_1|REC_0|VEN_1|CL_52|NAT_mex|2022-02-28"
      ],
      "attributes":[
        "BULK"
      ]
    },
    {
      "source":287,
      "target":272,
      "directed":false,
      "length":0.0110188,
      "support":0.0,
      "removed":false,
      "sequences":[
        "ID_CEC-20-1772|ST_1|CODE_09015|SX_M|RISK_3|AGE_28|SES_2|SCO_2|CD4_1|DRUG_1|MET_NA|APP_0|RES_1|REC_0|VEN_0|CL_214|NAT_mex|2020-10-20",
        "ID_CEC-21-3393|ST_1|CODE_09006|SX_M|RISK_3|AGE_28|SES_2|SCO_3|CD4_2|DRUG_1|MET_1|APP_1|RES_2|REC_0|VEN_1|CL_214|NAT_mex|2021-04-22"
      ],
      "attributes":[
        "BULK"
      ]
    },
    {
      "source":287,
      "target":273,
      "directed":false,
      "length":0.0131809,
      "support":0.0,
      "removed":false,
      "sequences":[
        "ID_CEC-20-1772|ST_1|CODE_09015|SX_M|RISK_3|AGE_28|SES_2|SCO_2|CD4_1|DRUG_1|MET_NA|APP_0|RES_1|REC_0|VEN_0|CL_214|NAT_mex|2020-10-20",
        "ID_CEC-21-3407|ST_2|CODE_15109|SX_M|RISK_3|AGE_26|SES_1|SCO_NA|CD4_1|DRUG_0|MET_NA|APP_1|RES_1|REC_0|VEN_0|CL_214|NAT_mex|2021-04-22"
      ],
      "attributes":[
        "BULK"
      ]
    },
    {
      "source":287,
      "target":274,
      "directed":false,
      "length":0.0110166,
      "support":0.0,
      "removed":false,
      "sequences":[
        "ID_CEC-20-1772|ST_1|CODE_09015|SX_M|RISK_3|AGE_28|SES_2|SCO_2|CD4_1|DRUG_1|MET_NA|APP_0|RES_1|REC_0|VEN_0|CL_214|NAT_mex|2020-10-20",
        "ID_CEC-21-3712|ST_1|CODE_07106|SX_M|RISK_3|AGE_30|SES_1|SCO_3|CD4_2|DRUG_0|MET_NA|APP_0|RES_1|REC_1|VEN_0|CL_214|NAT_mex|2021-05-20"
      ],
      "attributes":[
        "BULK"
      ]
    },
    {
      "source":287,
      "target":275,
      "directed":false,
      "length":0.0113729,
      "support":0.0,
      "removed":false,
      "sequences":[
        "ID_CEC-20-1772|ST_1|CODE_09015|SX_M|RISK_3|AGE_28|SES_2|SCO_2|CD4_1|DRUG_1|MET_NA|APP_0|RES_1|REC_0|VEN_0|CL_214|NAT_mex|2020-10-20",
        "ID_CEC-21-3792|ST_2|CODE_15109|SX_M|RISK_3|AGE_25|SES_1|SCO_3|CD4_1|DRUG_0|MET_NA|APP_1|RES_1|REC_0|VEN_1|CL_214|NAT_mex|2021-05-26"
      ],
      "attributes":[
        "BULK"
      ]
    },
    {
      "source":287,
      "target":276,
      "directed":false,
      "length":0.00994297,
      "support":0.0,
      "removed":false,
      "sequences":[
        "ID_CEC-20-1772|ST_1|CODE_09015|SX_M|RISK_3|AGE_28|SES_2|SCO_2|CD4_1|DRUG_1|MET_NA|APP_0|RES_1|REC_0|VEN_0|CL_214|NAT_mex|2020-10-20",
        "ID_CEC-21-5626|ST_2|CODE_15104|SX_M|RISK_3|AGE_40|SES_1|SCO_3|CD4_2|DRUG_0|MET_NA|APP_0|RES_1|REC_0|VEN_0|CL_214|NAT_mex|2021-11-22"
      ],
      "attributes":[
        "BULK"
      ]
    },
    {
      "source":287,
      "target":278,
      "directed":false,
      "length":0.011024,
      "support":0.0,
      "removed":false,
      "sequences":[
        "ID_CEC-20-1772|ST_1|CODE_09015|SX_M|RISK_3|AGE_28|SES_2|SCO_2|CD4_1|DRUG_1|MET_NA|APP_0|RES_1|REC_0|VEN_0|CL_214|NAT_mex|2020-10-20",
        "ID_CEC-22-7752|ST_2|CODE_15109|SX_M|RISK_3|AGE_25|SES_1|SCO_2|CD4_2|DRUG_1|MET_NA|APP_1|RES_1|REC_0|VEN_0|CL_214|NAT_mex|2022-05-31"
      ],
      "attributes":[
        "BULK"
      ]
    },
    {
      "source":287,
      "target":279,
      "directed":false,
      "length":0.00994314,
      "support":0.0,
      "removed":false,
      "sequences":[
        "ID_CEC-20-1772|ST_1|CODE_09015|SX_M|RISK_3|AGE_28|SES_2|SCO_2|CD4_1|DRUG_1|MET_NA|APP_0|RES_1|REC_0|VEN_0|CL_214|NAT_mex|2020-10-20",
        "ID_CEC-22-7753|ST_2|CODE_15109|SX_M|RISK_3|AGE_23|SES_1|SCO_2|CD4_1|DRUG_1|MET_NA|APP_1|RES_1|REC_0|VEN_NA|CL_214|NAT_mex|2022-05-31"
      ],
      "attributes":[
        "BULK"
      ]
    },
    {
      "source":287,
      "target":280,
      "directed":false,
      "length":0.00886599,
      "support":0.0,
      "removed":false,
      "sequences":[
        "ID_CEC-20-1772|ST_1|CODE_09015|SX_M|RISK_3|AGE_28|SES_2|SCO_2|CD4_1|DRUG_1|MET_NA|APP_0|RES_1|REC_0|VEN_0|CL_214|NAT_mex|2020-10-20",
        "ID_CEC-22-8491|ST_2|CODE_15109|SX_M|RISK_3|AGE_26|SES_2|SCO_3|CD4_1|DRUG_1|MET_NA|APP_0|RES_1|REC_0|VEN_0|CL_214|NAT_mex|2022-08-04"
      ],
      "attributes":[
        "BULK"
      ]
    },
    {
      "source":287,
      "target":281,
      "directed":false,
      "length":0.00105688,
      "support":0.0,
      "removed":false,
      "sequences":[
        "ID_CEC-20-1772|ST_1|CODE_09015|SX_M|RISK_3|AGE_28|SES_2|SCO_2|CD4_1|DRUG_1|MET_NA|APP_0|RES_1|REC_0|VEN_0|CL_214|NAT_mex|2020-10-20",
        "ID_CEC-22-9799|ST_2|CODE_15091|SX_M|RISK_3|AGE_22|SES_2|SCO_2|CD4_2|DRUG_1|MET_NA|APP_1|RES_1|REC_0|VEN_1|CL_214|NAT_mex|2022-12-07"
      ],
      "attributes":[
        "BULK"
      ]
    },
    {
      "source":1244,
      "target":1240,
      "directed":false,
      "length":0.00529986,
      "support":0.0,
      "removed":false,
      "sequences":[
        "ID_CEC-20-1784|ST_1|CODE_09007|SX_FT|RISK_4|AGE_22|SES_2|SCO_1|CD4_1|DRUG_1|MET_NA|APP_NA|RES_1|REC_0|VEN_NA|CL_491|NAT_mex|2020-10-21",
        "ID_CEC-21-3565|ST_1|CODE_09002|SX_F|RISK_1|AGE_24|SES_1|SCO_2|CD4_2|DRUG_NA|MET_NA|APP_NA|RES_1|REC_0|VEN_NA|CL_491|NAT_mex|2021-05-06"
      ],
      "attributes":[
        "BULK"
      ]
    },
    {
      "source":1244,
      "target":1241,
      "directed":false,
      "length":0.0126224,
      "support":0.0,
      "removed":false,
      "sequences":[
        "ID_CEC-20-1784|ST_1|CODE_09007|SX_FT|RISK_4|AGE_22|SES_2|SCO_1|CD4_1|DRUG_1|MET_NA|APP_NA|RES_1|REC_0|VEN_NA|CL_491|NAT_mex|2020-10-21",
        "ID_CEC-21-4928|ST_1|CODE_09015|SX_M|RISK_2|AGE_29|SES_2|SCO_3|CD4_1|DRUG_1|MET_NA|APP_0|RES_1|REC_0|VEN_0|CL_491|NAT_mex|2021-09-22"
      ],
      "attributes":[
        "BULK"
      ]
    },
    {
      "source":1244,
      "target":1242,
      "directed":false,
      "length":0.0120897,
      "support":0.0,
      "removed":false,
      "sequences":[
        "ID_CEC-20-1784|ST_1|CODE_09007|SX_FT|RISK_4|AGE_22|SES_2|SCO_1|CD4_1|DRUG_1|MET_NA|APP_NA|RES_1|REC_0|VEN_NA|CL_491|NAT_mex|2020-10-21",
        "ID_CEC-22-8430|ST_1|CODE_09007|SX_M|RISK_2|AGE_23|SES_3|SCO_1|CD4_1|DRUG_0|MET_NA|APP_0|RES_1|REC_0|VEN_0|CL_491|NAT_mex|2022-08-01"
      ],
      "attributes":[
        "BULK"
      ]
    },
    {
      "source":2055,
      "target":2053,
      "directed":false,
      "length":0.00993253,
      "support":0.0,
      "removed":false,
      "sequences":[
        "ID_CEC-20-1785|ST_1|CODE_09007|SX_M|RISK_3|AGE_46|SES_1|SCO_2|CD4_1|DRUG_1|MET_NA|APP_0|RES_2|REC_0|VEN_1|CL_606|NAT_mex|2020-10-21",
        "ID_CEC-21-4308|ST_1|CODE_09007|SX_M|RISK_3|AGE_27|SES_1|SCO_2|CD4_2|DRUG_0|MET_NA|APP_0|RES_2|REC_0|VEN_0|CL_606|NAT_mex|2021-07-14"
      ],
      "attributes":[
        "BULK"
      ]
    },
    {
      "source":2055,
      "target":2054,
      "directed":false,
      "length":0.0102929,
      "support":0.0,
      "removed":false,
      "sequences":[
        "ID_CEC-20-1785|ST_1|CODE_09007|SX_M|RISK_3|AGE_46|SES_1|SCO_2|CD4_1|DRUG_1|MET_NA|APP_0|RES_2|REC_0|VEN_1|CL_606|NAT_mex|2020-10-21",
        "ID_CEC-22-6759|ST_2|CODE_15031|SX_M|RISK_3|AGE_19|SES_2|SCO_2|CD4_1|DRUG_1|MET_NA|APP_1|RES_2|REC_0|VEN_0|CL_606|NAT_mex|2022-03-11"
      ],
      "attributes":[
        "BULK"
      ]
    },
    {
      "source":157,
      "target":158,
      "directed":false,
      "length":0.0117216,
      "support":0.0,
      "removed":false,
      "sequences":[
        "ID_CEC-20-1786|ST_1|CODE_09007|SX_M|RISK_3|AGE_29|SES_2|SCO_NA|CD4_1|DRUG_0|MET_NA|APP_0|RES_2|REC_0|VEN_0|CL_19|NAT_mex|2020-10-21",
        "ID_CEC-21-3494|ST_1|CODE_09015|SX_M|RISK_3|AGE_28|SES_2|SCO_2|CD4_2|DRUG_0|MET_NA|APP_NA|RES_2|REC_0|VEN_0|CL_19|NAT_mex|2021-04-29"
      ],
      "attributes":[
        "BULK"
      ]
    },
    {
      "source":157,
      "target":159,
      "directed":false,
      "length":0.00530075,
      "support":0.0,
      "removed":false,
      "sequences":[
        "ID_CEC-20-1786|ST_1|CODE_09007|SX_M|RISK_3|AGE_29|SES_2|SCO_NA|CD4_1|DRUG_0|MET_NA|APP_0|RES_2|REC_0|VEN_0|CL_19|NAT_mex|2020-10-21",
        "ID_CEC-21-3823|ST_1|CODE_09003|SX_M|RISK_3|AGE_27|SES_2|SCO_2|CD4_3|DRUG_1|MET_NA|APP_1|RES_2|REC_0|VEN_1|CL_19|NAT_mex|2021-05-31"
      ],
      "attributes":[
        "BULK"
      ]
    },
    {
      "source":157,
      "target":160,
      "directed":false,
      "length":0.0138932,
      "support":0.0,
      "removed":false,
      "sequences":[
        "ID_CEC-20-1786|ST_1|CODE_09007|SX_M|RISK_3|AGE_29|SES_2|SCO_NA|CD4_1|DRUG_0|MET_NA|APP_0|RES_2|REC_0|VEN_0|CL_19|NAT_mex|2020-10-21",
        "ID_CEC-21-4397|ST_1|CODE_09015|SX_M|RISK_3|AGE_43|SES_2|SCO_2|CD4_3|DRUG_1|MET_NA|APP_1|RES_2|REC_0|VEN_1|CL_19|NAT_mex|2021-07-21"
      ],
      "attributes":[
        "BULK"
      ]
    },
    {
      "source":157,
      "target":161,
      "directed":false,
      "length":0.00565364,
      "support":0.0,
      "removed":false,
      "sequences":[
        "ID_CEC-20-1786|ST_1|CODE_09007|SX_M|RISK_3|AGE_29|SES_2|SCO_NA|CD4_1|DRUG_0|MET_NA|APP_0|RES_2|REC_0|VEN_0|CL_19|NAT_mex|2020-10-21",
        "ID_CEC-21-4987|ST_1|CODE_09003|SX_M|RISK_3|AGE_26|SES_2|SCO_2|CD4_3|DRUG_1|MET_NA|APP_1|RES_2|REC_0|VEN_0|CL_19|NAT_mex|2021-09-27"
      ],
      "attributes":[
        "BULK"
      ]
    },
    {
      "source":157,
      "target":162,
      "directed":false,
      "length":0.0128139,
      "support":0.0,
      "removed":false,
      "sequences":[
        "ID_CEC-20-1786|ST_1|CODE_09007|SX_M|RISK_3|AGE_29|SES_2|SCO_NA|CD4_1|DRUG_0|MET_NA|APP_0|RES_2|REC_0|VEN_0|CL_19|NAT_mex|2020-10-21",
        "ID_CEC-21-5063|ST_1|CODE_07106|SX_M|RISK_3|AGE_30|SES_2|SCO_3|CD4_1|DRUG_1|MET_NA|APP_0|RES_2|REC_0|VEN_0|CL_19|NAT_mex|2021-10-01"
      ],
      "attributes":[
        "BULK"
      ]
    },
    {
      "source":157,
      "target":163,
      "directed":false,
      "length":0.012814,
      "support":0.0,
      "removed":false,
      "sequences":[
        "ID_CEC-20-1786|ST_1|CODE_09007|SX_M|RISK_3|AGE_29|SES_2|SCO_NA|CD4_1|DRUG_0|MET_NA|APP_0|RES_2|REC_0|VEN_0|CL_19|NAT_mex|2020-10-21",
        "ID_CEC-21-5331|ST_1|CODE_09015|SX_M|RISK_3|AGE_26|SES_2|SCO_3|CD4_2|DRUG_1|MET_NA|APP_1|RES_2|REC_0|VEN_0|CL_19|NAT_mex|2021-10-25"
      ],
      "attributes":[
        "BULK"
      ]
    },
    {
      "source":157,
      "target":164,
      "directed":false,
      "length":0.008855,
      "support":0.0,
      "removed":false,
      "sequences":[
        "ID_CEC-20-1786|ST_1|CODE_09007|SX_M|RISK_3|AGE_29|SES_2|SCO_NA|CD4_1|DRUG_0|MET_NA|APP_0|RES_2|REC_0|VEN_0|CL_19|NAT_mex|2020-10-21",
        "ID_CEC-21-5370|ST_1|CODE_09003|SX_M|RISK_3|AGE_26|SES_2|SCO_2|CD4_1|DRUG_1|MET_NA|APP_1|RES_2|REC_0|VEN_0|CL_19|NAT_mex|2021-10-27"
      ],
      "attributes":[
        "BULK"
      ]
    },
    {
      "source":157,
      "target":165,
      "directed":false,
      "length":0.0128057,
      "support":0.0,
      "removed":false,
      "sequences":[
        "ID_CEC-20-1786|ST_1|CODE_09007|SX_M|RISK_3|AGE_29|SES_2|SCO_NA|CD4_1|DRUG_0|MET_NA|APP_0|RES_2|REC_0|VEN_0|CL_19|NAT_mex|2020-10-21",
        "ID_CEC-22-6404|ST_1|CODE_09003|SX_M|RISK_3|AGE_25|SES_2|SCO_2|CD4_2|DRUG_1|MET_NA|APP_1|RES_2|REC_0|VEN_1|CL_19|NAT_mex|2022-02-09"
      ],
      "attributes":[
        "BULK"
      ]
    },
    {
      "source":157,
      "target":166,
      "directed":false,
      "length":0.00920938,
      "support":0.0,
      "removed":false,
      "sequences":[
        "ID_CEC-20-1786|ST_1|CODE_09007|SX_M|RISK_3|AGE_29|SES_2|SCO_NA|CD4_1|DRUG_0|MET_NA|APP_0|RES_2|REC_0|VEN_0|CL_19|NAT_mex|2020-10-21",
        "ID_CEC-22-6620|ST_1|CODE_09008|SX_M|RISK_3|AGE_29|SES_2|SCO_3|CD4_1|DRUG_0|MET_NA|APP_1|RES_2|REC_0|VEN_0|CL_19|NAT_mex|2022-02-28"
      ],
      "attributes":[
        "BULK"
      ]
    },
    {
      "source":157,
      "target":167,
      "directed":false,
      "length":0.00956529,
      "support":0.0,
      "removed":false,
      "sequences":[
        "ID_CEC-20-1786|ST_1|CODE_09007|SX_M|RISK_3|AGE_29|SES_2|SCO_NA|CD4_1|DRUG_0|MET_NA|APP_0|RES_2|REC_0|VEN_0|CL_19|NAT_mex|2020-10-21",
        "ID_CEC-22-6921|ST_1|CODE_09010|SX_M|RISK_3|AGE_30|SES_1|SCO_2|CD4_1|DRUG_0|MET_NA|APP_1|RES_2|REC_0|VEN_1|CL_19|NAT_mex|2022-03-24"
      ],
      "attributes":[
        "BULK"
      ]
    },
    {
      "source":157,
      "target":168,
      "directed":false,
      "length":0.00707554,
      "support":0.0,
      "removed":false,
      "sequences":[
        "ID_CEC-20-1786|ST_1|CODE_09007|SX_M|RISK_3|AGE_29|SES_2|SCO_NA|CD4_1|DRUG_0|MET_NA|APP_0|RES_2|REC_0|VEN_0|CL_19|NAT_mex|2020-10-21",
        "ID_CEC-22-7100|ST_1|CODE_09003|SX_M|RISK_3|AGE_34|SES_1|SCO_3|CD4_2|DRUG_1|MET_NA|APP_1|RES_2|REC_0|VEN_1|CL_19|NAT_mex|2022-04-07"
      ],
      "attributes":[
        "BULK"
      ]
    },
    {
      "source":157,
      "target":169,
      "directed":false,
      "length":0.00565705,
      "support":0.0,
      "removed":false,
      "sequences":[
        "ID_CEC-20-1786|ST_1|CODE_09007|SX_M|RISK_3|AGE_29|SES_2|SCO_NA|CD4_1|DRUG_0|MET_NA|APP_0|RES_2|REC_0|VEN_0|CL_19|NAT_mex|2020-10-21",
        "ID_CEC-22-8195|ST_1|CODE_09003|SX_M|RISK_3|AGE_30|SES_1|SCO_2|CD4_2|DRUG_1|MET_NA|APP_0|RES_2|REC_0|VEN_0|CL_19|NAT_mex|2022-07-05"
      ],
      "attributes":[
        "BULK"
      ]
    },
    {
      "source":157,
      "target":170,
      "directed":false,
      "length":0.0138875,
      "support":0.0,
      "removed":false,
      "sequences":[
        "ID_CEC-20-1786|ST_1|CODE_09007|SX_M|RISK_3|AGE_29|SES_2|SCO_NA|CD4_1|DRUG_0|MET_NA|APP_0|RES_2|REC_0|VEN_0|CL_19|NAT_mex|2020-10-21",
        "ID_CEC-22-8883|ST_1|CODE_09005|SX_M|RISK_3|AGE_32|SES_1|SCO_3|CD4_2|DRUG_0|MET_NA|APP_1|RES_2|REC_0|VEN_1|CL_19|NAT_mex|2022-09-05"
      ],
      "attributes":[
        "BULK"
      ]
    },
    {
      "source":342,
      "target":343,
      "directed":false,
      "length":0.00388676,
      "support":0.0,
      "removed":false,
      "sequences":[
        "ID_CEC-20-1791|ST_1|CODE_09015|SX_M|RISK_3|AGE_34|SES_1|SCO_3|CD4_1|DRUG_1|MET_NA|APP_1|RES_1|REC_0|VEN_0|CL_152|NAT_mex|2020-10-22",
        "ID_CEC-20-1877|ST_1|CODE_09015|SX_M|RISK_3|AGE_36|SES_1|SCO_3|CD4_1|DRUG_0|MET_NA|APP_1|RES_1|REC_0|VEN_0|CL_152|NAT_mex|2020-10-28"
      ],
      "attributes":[
        "BULK"
      ]
    },
    {
      "source":2056,
      "target":2057,
      "directed":false,
      "length":0.00744386,
      "support":0.0,
      "removed":false,
      "sequences":[
        "ID_CEC-20-1792|ST_1|CODE_09005|SX_M|RISK_3|AGE_20|SES_1|SCO_2|CD4_2|DRUG_0|MET_NA|APP_1|RES_6|REC_0|VEN_1|CL_607|NAT_mex|2020-10-22",
        "ID_CEC-21-3297|ST_1|CODE_09007|SX_M|RISK_3|AGE_28|SES_1|SCO_2|CD4_1|DRUG_0|MET_NA|APP_1|RES_6|REC_0|VEN_NA|CL_607|NAT_mex|2021-04-14"
      ],
      "attributes":[
        "BULK"
      ]
    },
    {
      "source":2056,
      "target":2058,
      "directed":false,
      "length":0.01101,
      "support":0.0,
      "removed":false,
      "sequences":[
        "ID_CEC-20-1792|ST_1|CODE_09005|SX_M|RISK_3|AGE_20|SES_1|SCO_2|CD4_2|DRUG_0|MET_NA|APP_1|RES_6|REC_0|VEN_1|CL_607|NAT_mex|2020-10-22",
        "ID_CEC-21-3319|ST_1|CODE_09007|SX_M|RISK_3|AGE_26|SES_2|SCO_2|CD4_2|DRUG_NA|MET_NA|APP_NA|RES_6|REC_0|VEN_NA|CL_607|NAT_mex|2021-04-14"
      ],
      "attributes":[
        "BULK"
      ]
    },
    {
      "source":2061,
      "target":2059,
      "directed":false,
      "length":0.0031751,
      "support":0.0,
      "removed":false,
      "sequences":[
        "ID_CEC-20-1794|ST_2|CODE_15013|SX_M|RISK_3|AGE_33|SES_1|SCO_3|CD4_1|DRUG_1|MET_NA|APP_1|RES_1|REC_0|VEN_1|CL_492|NAT_mex|2020-10-22",
        "ID_CEC-21-2769|ST_2|CODE_15060|SX_M|RISK_3|AGE_29|SES_2|SCO_2|CD4_1|DRUG_1|MET_NA|APP_1|RES_1|REC_0|VEN_0|CL_492|NAT_mex|2021-02-25"
      ],
      "attributes":[
        "BULK"
      ]
    },
    {
      "source":2061,
      "target":2060,
      "directed":false,
      "length":0.00105713,
      "support":0.0,
      "removed":false,
      "sequences":[
        "ID_CEC-20-1794|ST_2|CODE_15013|SX_M|RISK_3|AGE_33|SES_1|SCO_3|CD4_1|DRUG_1|MET_NA|APP_1|RES_1|REC_0|VEN_1|CL_492|NAT_mex|2020-10-22",
        "ID_CEC-22-7834|ST_2|CODE_15104|SX_M|RISK_3|AGE_30|SES_2|SCO_3|CD4_2|DRUG_1|MET_NA|APP_0|RES_1|REC_0|VEN_0|CL_492|NAT_mex|2022-06-06"
      ],
      "attributes":[
        "BULK"
      ]
    },
    {
      "source":1888,
      "target":1889,
      "directed":false,
      "length":0.0113885,
      "support":0.0,
      "removed":false,
      "sequences":[
        "ID_CEC-20-1798|ST_1|CODE_09010|SX_M|RISK_3|AGE_31|SES_2|SCO_3|CD4_1|DRUG_0|MET_NA|APP_0|RES_1|REC_0|VEN_0|CL_180|NAT_mex|2020-10-22",
        "ID_CEC-22-5984|ST_2|CODE_15109|SX_M|RISK_NA|AGE_43|SES_NA|SCO_NA|CD4_1|DRUG_NA|MET_NA|APP_NA|RES_1|REC_0|VEN_NA|CL_180|NAT_NA|2022-01-04"
      ],
      "attributes":[
        "BULK"
      ]
    },
    {
      "source":1161,
      "target":1162,
      "directed":false,
      "length":0.000351836,
      "support":0.0,
      "removed":false,
      "sequences":[
        "ID_CEC-20-1804|ST_1|CODE_09015|SX_M|RISK_3|AGE_28|SES_2|SCO_2|CD4_1|DRUG_1|MET_NA|APP_1|RES_1|REC_0|VEN_1|CL_52|NAT_col|2020-10-21",
        "ID_CEC-20-1845|ST_1|CODE_09006|SX_M|RISK_3|AGE_23|SES_1|SCO_2|CD4_2|DRUG_1|MET_NA|APP_1|RES_1|REC_1|VEN_0|CL_52|NAT_mex|2020-10-26"
      ],
      "attributes":[
        "BULK"
      ]
    },
    {
      "source":1161,
      "target":1163,
      "directed":false,
      "length":0.00494609,
      "support":0.0,
      "removed":false,
      "sequences":[
        "ID_CEC-20-1804|ST_1|CODE_09015|SX_M|RISK_3|AGE_28|SES_2|SCO_2|CD4_1|DRUG_1|MET_NA|APP_1|RES_1|REC_0|VEN_1|CL_52|NAT_col|2020-10-21",
        "ID_CEC-22-6619|ST_1|CODE_09002|SX_M|RISK_3|AGE_38|SES_1|SCO_2|CD4_2|DRUG_1|MET_NA|APP_1|RES_1|REC_0|VEN_1|CL_52|NAT_mex|2022-02-28"
      ],
      "attributes":[
        "BULK"
      ]
    },
    {
      "source":1588,
      "target":1589,
      "directed":false,
      "length":0.00993855,
      "support":0.0,
      "removed":false,
      "sequences":[
        "ID_CEC-20-1805|ST_1|CODE_09015|SX_M|RISK_3|AGE_34|SES_2|SCO_3|CD4_2|DRUG_1|MET_NA|APP_1|RES_1|REC_0|VEN_0|CL_608|NAT_mex|2020-10-21",
        "ID_CEC-21-5500|ST_1|CODE_09015|SX_M|RISK_3|AGE_28|SES_2|SCO_2|CD4_2|DRUG_1|MET_NA|APP_1|RES_1|REC_0|VEN_1|CL_608|NAT_mex|2021-11-09"
      ],
      "attributes":[
        "BULK"
      ]
    },
    {
      "source":1588,
      "target":1590,
      "directed":false,
      "length":0.0113776,
      "support":0.0,
      "removed":false,
      "sequences":[
        "ID_CEC-20-1805|ST_1|CODE_09015|SX_M|RISK_3|AGE_34|SES_2|SCO_3|CD4_2|DRUG_1|MET_NA|APP_1|RES_1|REC_0|VEN_0|CL_608|NAT_mex|2020-10-21",
        "ID_CEC-22-9429|ST_2|CODE_15104|SX_M|RISK_3|AGE_25|SES_2|SCO_2|CD4_2|DRUG_1|MET_NA|APP_0|RES_1|REC_0|VEN_0|CL_608|NAT_mex|2022-10-27"
      ],
      "attributes":[
        "BULK"
      ]
    },
    {
      "source":1588,
      "target":1591,
      "directed":false,
      "length":0.00958236,
      "support":0.0,
      "removed":false,
      "sequences":[
        "ID_CEC-20-1805|ST_1|CODE_09015|SX_M|RISK_3|AGE_34|SES_2|SCO_3|CD4_2|DRUG_1|MET_NA|APP_1|RES_1|REC_0|VEN_0|CL_608|NAT_mex|2020-10-21",
        "ID_CEC-22-9430|ST_1|CODE_09005|SX_M|RISK_3|AGE_31|SES_2|SCO_3|CD4_2|DRUG_1|MET_NA|APP_0|RES_2|REC_0|VEN_1|CL_608|NAT_mex|2022-10-27"
      ],
      "attributes":[
        "BULK"
      ]
    },
    {
      "source":1248,
      "target":1245,
      "directed":false,
      "length":0.0128027,
      "support":0.0,
      "removed":false,
      "sequences":[
        "ID_CEC-20-1816|ST_1|CODE_09003|SX_F|RISK_1|AGE_29|SES_1|SCO_2|CD4_1|DRUG_0|MET_NA|APP_NA|RES_1|REC_0|VEN_NA|CL_186|NAT_mex|2020-10-23",
        "ID_CEC-21-3208|ST_1|CODE_09003|SX_M|RISK_3|AGE_34|SES_1|SCO_3|CD4_2|DRUG_1|MET_NA|APP_1|RES_1|REC_0|VEN_0|CL_186|NAT_mex|2021-04-07"
      ],
      "attributes":[
        "BULK"
      ]
    },
    {
      "source":1248,
      "target":1246,
      "directed":false,
      "length":0.00176091,
      "support":0.0,
      "removed":false,
      "sequences":[
        "ID_CEC-20-1816|ST_1|CODE_09003|SX_F|RISK_1|AGE_29|SES_1|SCO_2|CD4_1|DRUG_0|MET_NA|APP_NA|RES_1|REC_0|VEN_NA|CL_186|NAT_mex|2020-10-23",
        "ID_CEC-21-3294|ST_1|CODE_09011|SX_M|RISK_2|AGE_42|SES_1|SCO_2|CD4_2|DRUG_1|MET_NA|APP_NA|RES_2|REC_0|VEN_NA|CL_186|NAT_mex|2021-04-14"
      ],
      "attributes":[
        "BULK"
      ]
    },
    {
      "source":2686,
      "target":2687,
      "directed":false,
      "length":0.00957633,
      "support":0.0,
      "removed":false,
      "sequences":[
        "ID_CEC-20-1818|ST_1|CODE_07106|SX_F|RISK_1|AGE_51|SES_1|SCO_1|CD4_1|DRUG_0|MET_NA|APP_NA|RES_2|REC_0|VEN_NA|CL_870|NAT_mex|2020-10-23",
        "ID_CEC-21-2376|ST_1|CODE_09010|SX_F|RISK_1|AGE_33|SES_2|SCO_2|CD4_2|DRUG_0|MET_NA|APP_NA|RES_2|REC_0|VEN_NA|CL_870|NAT_mex|2021-01-14"
      ],
      "attributes":[
        "BULK"
      ]
    },
    {
      "source":1492,
      "target":1493,
      "directed":false,
      "length":0.00779174,
      "support":0.0,
      "removed":false,
      "sequences":[
        "ID_CEC-20-1823|ST_1|CODE_09015|SX_M|RISK_3|AGE_32|SES_2|SCO_3|CD4_1|DRUG_1|MET_1|APP_1|RES_1|REC_0|VEN_0|CL_20|NAT_mex|2020-10-23",
        "ID_CEC-21-2676|ST_1|CODE_09016|SX_M|RISK_3|AGE_31|SES_2|SCO_3|CD4_2|DRUG_1|MET_NA|APP_1|RES_1|REC_0|VEN_0|CL_20|NAT_mex|2021-02-16"
      ],
      "attributes":[
        "BULK"
      ]
    },
    {
      "source":83,
      "target":64,
      "directed":false,
      "length":0.00851588,
      "support":0.0,
      "removed":false,
      "sequences":[
        "ID_CEC-20-1827|ST_2|CODE_15013|SX_M|RISK_3|AGE_23|SES_1|SCO_2|CD4_1|DRUG_1|MET_NA|APP_1|RES_1|REC_0|VEN_0|CL_85|NAT_mex|2020-10-26",
        "ID_CEC-21-3036|ST_1|CODE_09010|SX_M|RISK_3|AGE_38|SES_1|SCO_3|CD4_1|DRUG_1|MET_NA|APP_1|RES_1|REC_0|VEN_1|CL_85|NAT_mex|2021-03-23"
      ],
      "attributes":[
        "BULK"
      ]
    },
    {
      "source":83,
      "target":66,
      "directed":false,
      "length":0.0103066,
      "support":0.0,
      "removed":false,
      "sequences":[
        "ID_CEC-20-1827|ST_2|CODE_15013|SX_M|RISK_3|AGE_23|SES_1|SCO_2|CD4_1|DRUG_1|MET_NA|APP_1|RES_1|REC_0|VEN_0|CL_85|NAT_mex|2020-10-26",
        "ID_CEC-21-3921|ST_1|CODE_09011|SX_M|RISK_3|AGE_26|SES_2|SCO_2|CD4_1|DRUG_NA|MET_NA|APP_NA|RES_2|REC_0|VEN_NA|CL_85|NAT_mex|2021-06-07"
      ],
      "attributes":[
        "BULK"
      ]
    },
    {
      "source":83,
      "target":67,
      "directed":false,
      "length":0.0131918,
      "support":0.0,
      "removed":false,
      "sequences":[
        "ID_CEC-20-1827|ST_2|CODE_15013|SX_M|RISK_3|AGE_23|SES_1|SCO_2|CD4_1|DRUG_1|MET_NA|APP_1|RES_1|REC_0|VEN_0|CL_85|NAT_mex|2020-10-26",
        "ID_CEC-21-4139|ST_2|CODE_15013|SX_M|RISK_3|AGE_22|SES_1|SCO_2|CD4_1|DRUG_1|MET_NA|APP_1|RES_1|REC_0|VEN_0|CL_85|NAT_mex|2021-06-29"
      ],
      "attributes":[
        "BULK"
      ]
    },
    {
      "source":83,
      "target":68,
      "directed":false,
      "length":0.013539,
      "support":0.0,
      "removed":false,
      "sequences":[
        "ID_CEC-20-1827|ST_2|CODE_15013|SX_M|RISK_3|AGE_23|SES_1|SCO_2|CD4_1|DRUG_1|MET_NA|APP_1|RES_1|REC_0|VEN_0|CL_85|NAT_mex|2020-10-26",
        "ID_CEC-21-4391|ST_2|CODE_15013|SX_M|RISK_3|AGE_31|SES_1|SCO_2|CD4_2|DRUG_1|MET_NA|APP_1|RES_2|REC_0|VEN_0|CL_85|NAT_mex|2021-07-21"
      ],
      "attributes":[
        "BULK"
      ]
    },
    {
      "source":83,
      "target":72,
      "directed":false,
      "length":0.00922379,
      "support":0.0,
      "removed":false,
      "sequences":[
        "ID_CEC-20-1827|ST_2|CODE_15013|SX_M|RISK_3|AGE_23|SES_1|SCO_2|CD4_1|DRUG_1|MET_NA|APP_1|RES_1|REC_0|VEN_0|CL_85|NAT_mex|2020-10-26",
        "ID_CEC-21-5826|ST_1|CODE_09013|SX_M|RISK_3|AGE_19|SES_1|SCO_2|CD4_1|DRUG_0|MET_NA|APP_1|RES_2|REC_0|VEN_1|CL_85|NAT_mex|2021-12-06"
      ],
      "attributes":[
        "BULK"
      ]
    },
    {
      "source":83,
      "target":74,
      "directed":false,
      "length":0.0124658,
      "support":0.0,
      "removed":false,
      "sequences":[
        "ID_CEC-20-1827|ST_2|CODE_15013|SX_M|RISK_3|AGE_23|SES_1|SCO_2|CD4_1|DRUG_1|MET_NA|APP_1|RES_1|REC_0|VEN_0|CL_85|NAT_mex|2020-10-26",
        "ID_CEC-21-5857|ST_1|CODE_09003|SX_M|RISK_3|AGE_32|SES_2|SCO_3|CD4_1|DRUG_1|MET_NA|APP_0|RES_2|REC_0|VEN_1|CL_85|NAT_mex|2021-12-07"
      ],
      "attributes":[
        "BULK"
      ]
    },
    {
      "source":83,
      "target":77,
      "directed":false,
      "length":0.00923,
      "support":0.0,
      "removed":false,
      "sequences":[
        "ID_CEC-20-1827|ST_2|CODE_15013|SX_M|RISK_3|AGE_23|SES_1|SCO_2|CD4_1|DRUG_1|MET_NA|APP_1|RES_1|REC_0|VEN_0|CL_85|NAT_mex|2020-10-26",
        "ID_CEC-22-6789|ST_2|CODE_15057|SX_M|RISK_3|AGE_30|SES_1|SCO_2|CD4_1|DRUG_0|MET_NA|APP_1|RES_1|REC_0|VEN_1|CL_85|NAT_mex|2022-03-14"
      ],
      "attributes":[
        "BULK"
      ]
    },
    {
      "source":83,
      "target":78,
      "directed":false,
      "length":0.013901,
      "support":0.0,
      "removed":false,
      "sequences":[
        "ID_CEC-20-1827|ST_2|CODE_15013|SX_M|RISK_3|AGE_23|SES_1|SCO_2|CD4_1|DRUG_1|MET_NA|APP_1|RES_1|REC_0|VEN_0|CL_85|NAT_mex|2020-10-26",
        "ID_CEC-22-6793|ST_2|CODE_15057|SX_M|RISK_3|AGE_29|SES_2|SCO_2|CD4_2|DRUG_1|MET_NA|APP_0|RES_1|REC_0|VEN_0|CL_85|NAT_mex|2022-03-14"
      ],
      "attributes":[
        "BULK"
      ]
    },
    {
      "source":83,
      "target":79,
      "directed":false,
      "length":0.00567237,
      "support":0.0,
      "removed":false,
      "sequences":[
        "ID_CEC-20-1827|ST_2|CODE_15013|SX_M|RISK_3|AGE_23|SES_1|SCO_2|CD4_1|DRUG_1|MET_NA|APP_1|RES_1|REC_0|VEN_0|CL_85|NAT_mex|2020-10-26",
        "ID_CEC-22-6896|ST_2|CODE_15013|SX_M|RISK_3|AGE_31|SES_2|SCO_3|CD4_1|DRUG_1|MET_NA|APP_1|RES_1|REC_0|VEN_0|CL_85|NAT_mex|2022-03-23"
      ],
      "attributes":[
        "BULK"
      ]
    },
    {
      "source":83,
      "target":80,
      "directed":false,
      "length":0.00744038,
      "support":0.0,
      "removed":false,
      "sequences":[
        "ID_CEC-20-1827|ST_2|CODE_15013|SX_M|RISK_3|AGE_23|SES_1|SCO_2|CD4_1|DRUG_1|MET_NA|APP_1|RES_1|REC_0|VEN_0|CL_85|NAT_mex|2020-10-26",
        "ID_CEC-22-6962|ST_2|CODE_15095|SX_M|RISK_3|AGE_24|SES_2|SCO_2|CD4_2|DRUG_1|MET_NA|APP_0|RES_1|REC_0|VEN_0|CL_85|NAT_mex|2022-03-28"
      ],
      "attributes":[
        "BULK"
      ]
    },
    {
      "source":83,
      "target":81,
      "directed":false,
      "length":0.00996475,
      "support":0.0,
      "removed":false,
      "sequences":[
        "ID_CEC-20-1827|ST_2|CODE_15013|SX_M|RISK_3|AGE_23|SES_1|SCO_2|CD4_1|DRUG_1|MET_NA|APP_1|RES_1|REC_0|VEN_0|CL_85|NAT_mex|2020-10-26",
        "ID_CEC-22-9463|ST_1|CODE_09002|SX_M|RISK_3|AGE_19|SES_2|SCO_2|CD4_2|DRUG_1|MET_NA|APP_1|RES_2|REC_0|VEN_0|CL_85|NAT_mex|2022-11-03"
      ],
      "attributes":[
        "BULK"
      ]
    },
    {
      "source":2688,
      "target":2689,
      "directed":false,
      "length":0.00317322,
      "support":0.0,
      "removed":false,
      "sequences":[
        "ID_CEC-20-1833|ST_2|CODE_15081|SX_M|RISK_2|AGE_57|SES_2|SCO_3|CD4_1|DRUG_0|MET_NA|APP_0|RES_2|REC_0|VEN_0|CL_281|NAT_mex|2020-10-26",
        "ID_CEC-20-1836|ST_2|CODE_15081|SX_F|RISK_1|AGE_57|SES_2|SCO_3|CD4_2|DRUG_NA|MET_NA|APP_NA|RES_1|REC_0|VEN_NA|CL_281|NAT_mex|2020-10-26"
      ],
      "attributes":[
        "BULK"
      ]
    },
    {
      "source":1254,
      "target":1251,
      "directed":false,
      "length":0.0128191,
      "support":0.0,
      "removed":false,
      "sequences":[
        "ID_CEC-20-1843|ST_1|CODE_09015|SX_M|RISK_3|AGE_25|SES_1|SCO_1|CD4_1|DRUG_1|MET_NA|APP_0|RES_2|REC_0|VEN_0|CL_422|NAT_mex|2020-10-26",
        "ID_CEC-21-2747|ST_1|CODE_09006|SX_F|RISK_4|AGE_23|SES_1|SCO_1|CD4_1|DRUG_1|MET_NA|APP_NA|RES_2|REC_0|VEN_NA|CL_422|NAT_mex|2021-02-23"
      ],
      "attributes":[
        "BULK"
      ]
    },
    {
      "source":1254,
      "target":1253,
      "directed":false,
      "length":0.0135447,
      "support":0.0,
      "removed":false,
      "sequences":[
        "ID_CEC-20-1843|ST_1|CODE_09015|SX_M|RISK_3|AGE_25|SES_1|SCO_1|CD4_1|DRUG_1|MET_NA|APP_0|RES_2|REC_0|VEN_0|CL_422|NAT_mex|2020-10-26",
        "ID_CEC-22-8224|ST_1|CODE_09011|SX_M|RISK_3|AGE_24|SES_1|SCO_2|CD4_1|DRUG_0|MET_NA|APP_1|RES_2|REC_0|VEN_0|CL_422|NAT_mex|2022-07-07"
      ],
      "attributes":[
        "BULK"
      ]
    },
    {
      "source":1162,
      "target":1163,
      "directed":false,
      "length":0.00494609,
      "support":0.0,
      "removed":false,
      "sequences":[
        "ID_CEC-20-1845|ST_1|CODE_09006|SX_M|RISK_3|AGE_23|SES_1|SCO_2|CD4_2|DRUG_1|MET_NA|APP_1|RES_1|REC_1|VEN_0|CL_52|NAT_mex|2020-10-26",
        "ID_CEC-22-6619|ST_1|CODE_09002|SX_M|RISK_3|AGE_38|SES_1|SCO_2|CD4_2|DRUG_1|MET_NA|APP_1|RES_1|REC_0|VEN_1|CL_52|NAT_mex|2022-02-28"
      ],
      "attributes":[
        "BULK"
      ]
    },
    {
      "source":203,
      "target":189,
      "directed":false,
      "length":0.000704394,
      "support":0.0,
      "removed":false,
      "sequences":[
        "ID_CEC-20-1848|ST_2|CODE_15057|SX_M|RISK_3|AGE_26|SES_2|SCO_3|CD4_1|DRUG_0|MET_NA|APP_1|RES_1|REC_0|VEN_0|CL_194|NAT_mex|2020-10-27",
        "ID_CEC-21-3126|ST_2|CODE_15104|SX_M|RISK_3|AGE_25|SES_1|SCO_2|CD4_1|DRUG_0|MET_NA|APP_1|RES_1|REC_0|VEN_0|CL_194|NAT_mex|2021-03-29"
      ],
      "attributes":[
        "BULK"
      ]
    },
    {
      "source":203,
      "target":190,
      "directed":false,
      "length":0.000704394,
      "support":0.0,
      "removed":false,
      "sequences":[
        "ID_CEC-20-1848|ST_2|CODE_15057|SX_M|RISK_3|AGE_26|SES_2|SCO_3|CD4_1|DRUG_0|MET_NA|APP_1|RES_1|REC_0|VEN_0|CL_194|NAT_mex|2020-10-27",
        "ID_CEC-21-3240|ST_2|CODE_15104|SX_M|RISK_3|AGE_22|SES_2|SCO_2|CD4_1|DRUG_1|MET_NA|APP_1|RES_1|REC_0|VEN_0|CL_194|NAT_mex|2021-04-09"
      ],
      "attributes":[
        "BULK"
      ]
    },
    {
      "source":203,
      "target":192,
      "directed":false,
      "length":0.0124601,
      "support":0.0,
      "removed":false,
      "sequences":[
        "ID_CEC-20-1848|ST_2|CODE_15057|SX_M|RISK_3|AGE_26|SES_2|SCO_3|CD4_1|DRUG_0|MET_NA|APP_1|RES_1|REC_0|VEN_0|CL_194|NAT_mex|2020-10-27",
        "ID_CEC-21-4787|ST_1|CODE_09002|SX_M|RISK_3|AGE_23|SES_1|SCO_2|CD4_2|DRUG_0|MET_NA|APP_0|RES_1|REC_0|VEN_0|CL_194|NAT_mex|2021-09-08"
      ],
      "attributes":[
        "BULK"
      ]
    },
    {
      "source":203,
      "target":193,
      "directed":false,
      "length":0.0138929,
      "support":0.0,
      "removed":false,
      "sequences":[
        "ID_CEC-20-1848|ST_2|CODE_15057|SX_M|RISK_3|AGE_26|SES_2|SCO_3|CD4_1|DRUG_0|MET_NA|APP_1|RES_1|REC_0|VEN_0|CL_194|NAT_mex|2020-10-27",
        "ID_CEC-21-5727|ST_2|CODE_15013|SX_M|RISK_3|AGE_21|SES_1|SCO_2|CD4_2|DRUG_1|MET_NA|APP_1|RES_1|REC_0|VEN_1|CL_194|NAT_mex|2021-11-29"
      ],
      "attributes":[
        "BULK"
      ]
    },
    {
      "source":203,
      "target":194,
      "directed":false,
      "length":0.0131657,
      "support":0.0,
      "removed":false,
      "sequences":[
        "ID_CEC-20-1848|ST_2|CODE_15057|SX_M|RISK_3|AGE_26|SES_2|SCO_3|CD4_1|DRUG_0|MET_NA|APP_1|RES_1|REC_0|VEN_0|CL_194|NAT_mex|2020-10-27",
        "ID_CEC-22-6051|ST_2|CODE_15081|SX_M|RISK_3|AGE_25|SES_2|SCO_2|CD4_1|DRUG_0|MET_NA|APP_1|RES_1|REC_0|VEN_1|CL_194|NAT_mex|2022-01-10"
      ],
      "attributes":[
        "BULK"
      ]
    },
    {
      "source":203,
      "target":198,
      "directed":false,
      "length":0.00282492,
      "support":0.0,
      "removed":false,
      "sequences":[
        "ID_CEC-20-1848|ST_2|CODE_15057|SX_M|RISK_3|AGE_26|SES_2|SCO_3|CD4_1|DRUG_0|MET_NA|APP_1|RES_1|REC_0|VEN_0|CL_194|NAT_mex|2020-10-27",
        "ID_CEC-22-6838|ST_2|CODE_15033|SX_M|RISK_3|AGE_21|SES_1|SCO_2|CD4_1|DRUG_0|MET_NA|APP_1|RES_1|REC_0|VEN_1|CL_194|NAT_mex|2022-03-16"
      ],
      "attributes":[
        "BULK"
      ]
    },
    {
      "source":203,
      "target":201,
      "directed":false,
      "length":0.00211661,
      "support":0.0,
      "removed":false,
      "sequences":[
        "ID_CEC-20-1848|ST_2|CODE_15057|SX_M|RISK_3|AGE_26|SES_2|SCO_3|CD4_1|DRUG_0|MET_NA|APP_1|RES_1|REC_0|VEN_0|CL_194|NAT_mex|2020-10-27",
        "ID_CEC-22-8075|ST_2|CODE_15104|SX_M|RISK_3|AGE_20|SES_2|SCO_2|CD4_2|DRUG_1|MET_NA|APP_1|RES_1|REC_0|VEN_1|CL_194|NAT_mex|2022-06-24"
      ],
      "attributes":[
        "BULK"
      ]
    },
    {
      "source":2690,
      "target":2691,
      "directed":false,
      "length":0.0110201,
      "support":0.0,
      "removed":false,
      "sequences":[
        "ID_CEC-20-1850|ST_2|CODE_15037|SX_M|RISK_3|AGE_22|SES_2|SCO_2|CD4_2|DRUG_1|MET_NA|APP_0|RES_1|REC_0|VEN_0|CL_1266|NAT_mex|2020-10-27",
        "ID_CEC-22-9572|ST_2|CODE_15037|SX_M|RISK_3|AGE_28|SES_2|SCO_2|CD4_3|DRUG_1|MET_NA|APP_1|RES_1|REC_1|VEN_1|CL_1266|NAT_mex|2022-11-14"
      ],
      "attributes":[
        "BULK"
      ]
    },
    {
      "source":1454,
      "target":1455,
      "directed":false,
      "length":0.00743991,
      "support":0.0,
      "removed":false,
      "sequences":[
        "ID_CEC-20-1851|ST_1|CODE_09015|SX_M|RISK_3|AGE_22|SES_2|SCO_2|CD4_2|DRUG_0|MET_NA|APP_0|RES_1|REC_0|VEN_0|CL_54|NAT_mex|2020-10-27",
        "ID_CEC-22-9267|ST_1|CODE_09005|SX_M|RISK_NA|AGE_29|SES_NA|SCO_NA|CD4_1|DRUG_NA|MET_NA|APP_NA|RES_1|REC_0|VEN_NA|CL_54|NAT_NA|2022-10-11"
      ],
      "attributes":[
        "BULK"
      ]
    },
    {
      "source":1573,
      "target":1574,
      "directed":false,
      "length":0.0110131,
      "support":0.0,
      "removed":false,
      "sequences":[
        "ID_CEC-20-1857|ST_1|CODE_07106|SX_M|RISK_3|AGE_22|SES_2|SCO_2|CD4_2|DRUG_1|MET_NA|APP_1|RES_1|REC_0|VEN_0|CL_327|NAT_mex|2020-10-27",
        "ID_CEC-21-3593|ST_1|CODE_09007|SX_M|RISK_3|AGE_23|SES_1|SCO_2|CD4_2|DRUG_1|MET_NA|APP_1|RES_1|REC_0|VEN_0|CL_327|NAT_mex|2021-05-10"
      ],
      "attributes":[
        "BULK"
      ]
    },
    {
      "source":1573,
      "target":1575,
      "directed":false,
      "length":0.00957102,
      "support":0.0,
      "removed":false,
      "sequences":[
        "ID_CEC-20-1857|ST_1|CODE_07106|SX_M|RISK_3|AGE_22|SES_2|SCO_2|CD4_2|DRUG_1|MET_NA|APP_1|RES_1|REC_0|VEN_0|CL_327|NAT_mex|2020-10-27",
        "ID_CEC-22-9367|ST_2|CODE_15023|SX_M|RISK_3|AGE_24|SES_1|SCO_2|CD4_1|DRUG_0|MET_NA|APP_1|RES_1|REC_0|VEN_0|CL_327|NAT_mex|2022-10-21"
      ],
      "attributes":[
        "BULK"
      ]
    },
    {
      "source":626,
      "target":628,
      "directed":false,
      "length":0.0135118,
      "support":0.0,
      "removed":false,
      "sequences":[
        "ID_CEC-20-1859|ST_1|CODE_09016|SX_M|RISK_3|AGE_21|SES_2|SCO_3|CD4_2|DRUG_0|MET_NA|APP_0|RES_1|REC_0|VEN_1|CL_389|NAT_mex|2020-10-27",
        "ID_CEC-21-5415|ST_2|CODE_15121|SX_M|RISK_3|AGE_33|SES_2|SCO_2|CD4_1|DRUG_1|MET_NA|APP_1|RES_1|REC_0|VEN_1|CL_389|NAT_mex|2021-11-01"
      ],
      "attributes":[
        "BULK"
      ]
    },
    {
      "source":626,
      "target":629,
      "directed":false,
      "length":0.0102984,
      "support":0.0,
      "removed":false,
      "sequences":[
        "ID_CEC-20-1859|ST_1|CODE_09016|SX_M|RISK_3|AGE_21|SES_2|SCO_3|CD4_2|DRUG_0|MET_NA|APP_0|RES_1|REC_0|VEN_1|CL_389|NAT_mex|2020-10-27",
        "ID_CEC-22-7147|ST_2|CODE_15020|SX_M|RISK_3|AGE_20|SES_2|SCO_2|CD4_1|DRUG_1|MET_NA|APP_1|RES_1|REC_0|VEN_0|CL_389|NAT_mex|2022-04-12"
      ],
      "attributes":[
        "BULK"
      ]
    },
    {
      "source":1829,
      "target":1830,
      "directed":false,
      "length":0.0138838,
      "support":0.0,
      "removed":false,
      "sequences":[
        "ID_CEC-20-1866|ST_1|CODE_07106|SX_FT|RISK_4|AGE_58|SES_1|SCO_2|CD4_2|DRUG_0|MET_NA|APP_NA|RES_1|REC_0|VEN_NA|CL_32|NAT_mex|2020-10-28",
        "ID_CEC-21-5275|ST_1|CODE_09007|SX_M|RISK_3|AGE_36|SES_1|SCO_1|CD4_2|DRUG_0|MET_NA|APP_1|RES_1|REC_0|VEN_0|CL_32|NAT_mex|2021-10-18"
      ],
      "attributes":[
        "BULK"
      ]
    },
    {
      "source":2692,
      "target":2693,
      "directed":false,
      "length":0.00281902,
      "support":0.0,
      "removed":false,
      "sequences":[
        "ID_CEC-20-1869|ST_1|CODE_09007|SX_M|RISK_1|AGE_27|SES_1|SCO_2|CD4_3|DRUG_0|MET_NA|APP_0|RES_1|REC_0|VEN_0|CL_259|NAT_mex|2020-10-28",
        "ID_CEC-20-1954|ST_1|CODE_09007|SX_M|RISK_2|AGE_28|SES_1|SCO_1|CD4_2|DRUG_0|MET_NA|APP_0|RES_1|REC_0|VEN_0|CL_259|NAT_mex|2020-11-06"
      ],
      "attributes":[
        "BULK"
      ]
    },
    {
      "source":2694,
      "target":2695,
      "directed":false,
      "length":0.0117558,
      "support":0.0,
      "removed":false,
      "sequences":[
        "ID_CEC-20-1872|ST_2|CODE_15104|SX_M|RISK_2|AGE_23|SES_2|SCO_3|CD4_1|DRUG_1|MET_NA|APP_0|RES_1|REC_0|VEN_0|CL_NA|NAT_mex|2020-10-28",
        "ID_CEC-21-5164|ST_1|CODE_09012|SX_M|RISK_3|AGE_31|SES_2|SCO_3|CD4_2|DRUG_1|MET_NA|APP_1|RES_1|REC_1|VEN_1|CL_NA|NAT_mex|2021-10-11"
      ],
      "attributes":[
        "BULK"
      ]
    },
    {
      "source":315,
      "target":303,
      "directed":false,
      "length":0.00636149,
      "support":0.0,
      "removed":false,
      "sequences":[
        "ID_CEC-20-1874|ST_2|CODE_15057|SX_M|RISK_NA|AGE_23|SES_NA|SCO_NA|CD4_1|DRUG_NA|MET_NA|APP_NA|RES_1|REC_0|VEN_NA|CL_388|NAT_NA|2020-10-28",
        "ID_CEC-21-2453|ST_1|CODE_09002|SX_M|RISK_3|AGE_26|SES_1|SCO_3|CD4_1|DRUG_1|MET_NA|APP_1|RES_1|REC_0|VEN_1|CL_388|NAT_mex|2021-01-22"
      ],
      "attributes":[
        "BULK"
      ]
    },
    {
      "source":315,
      "target":304,
      "directed":false,
      "length":0.00494523,
      "support":0.0,
      "removed":false,
      "sequences":[
        "ID_CEC-20-1874|ST_2|CODE_15057|SX_M|RISK_NA|AGE_23|SES_NA|SCO_NA|CD4_1|DRUG_NA|MET_NA|APP_NA|RES_1|REC_0|VEN_NA|CL_388|NAT_NA|2020-10-28",
        "ID_CEC-21-2675|ST_1|CODE_09008|SX_M|RISK_3|AGE_20|SES_2|SCO_2|CD4_1|DRUG_1|MET_NA|APP_0|RES_1|REC_0|VEN_0|CL_388|NAT_mex|2021-02-16"
      ],
      "attributes":[
        "BULK"
      ]
    },
    {
      "source":315,
      "target":305,
      "directed":false,
      "length":0.0113562,
      "support":0.0,
      "removed":false,
      "sequences":[
        "ID_CEC-20-1874|ST_2|CODE_15057|SX_M|RISK_NA|AGE_23|SES_NA|SCO_NA|CD4_1|DRUG_NA|MET_NA|APP_NA|RES_1|REC_0|VEN_NA|CL_388|NAT_NA|2020-10-28",
        "ID_CEC-21-3523|ST_2|CODE_15103|SX_FT|RISK_4|AGE_27|SES_2|SCO_2|CD4_1|DRUG_NA|MET_NA|APP_NA|RES_1|REC_0|VEN_NA|CL_388|NAT_mex|2021-05-03"
      ],
      "attributes":[
        "BULK"
      ]
    },
    {
      "source":315,
      "target":306,
      "directed":false,
      "length":0.00530313,
      "support":0.0,
      "removed":false,
      "sequences":[
        "ID_CEC-20-1874|ST_2|CODE_15057|SX_M|RISK_NA|AGE_23|SES_NA|SCO_NA|CD4_1|DRUG_NA|MET_NA|APP_NA|RES_1|REC_0|VEN_NA|CL_388|NAT_NA|2020-10-28",
        "ID_CEC-21-3813|ST_1|CODE_09008|SX_M|RISK_3|AGE_26|SES_2|SCO_3|CD4_2|DRUG_0|MET_NA|APP_0|RES_1|REC_1|VEN_0|CL_388|NAT_mex|2021-05-31"
      ],
      "attributes":[
        "BULK"
      ]
    },
    {
      "source":315,
      "target":307,
      "directed":false,
      "length":0.00743652,
      "support":0.0,
      "removed":false,
      "sequences":[
        "ID_CEC-20-1874|ST_2|CODE_15057|SX_M|RISK_NA|AGE_23|SES_NA|SCO_NA|CD4_1|DRUG_NA|MET_NA|APP_NA|RES_1|REC_0|VEN_NA|CL_388|NAT_NA|2020-10-28",
        "ID_CEC-21-4736|ST_1|CODE_09008|SX_M|RISK_3|AGE_23|SES_2|SCO_2|CD4_2|DRUG_0|MET_NA|APP_0|RES_1|REC_0|VEN_0|CL_388|NAT_mex|2021-09-01"
      ],
      "attributes":[
        "BULK"
      ]
    },
    {
      "source":315,
      "target":308,
      "directed":false,
      "length":0.00636541,
      "support":0.0,
      "removed":false,
      "sequences":[
        "ID_CEC-20-1874|ST_2|CODE_15057|SX_M|RISK_NA|AGE_23|SES_NA|SCO_NA|CD4_1|DRUG_NA|MET_NA|APP_NA|RES_1|REC_0|VEN_NA|CL_388|NAT_NA|2020-10-28",
        "ID_CEC-21-5198|ST_1|CODE_09012|SX_M|RISK_3|AGE_27|SES_2|SCO_2|CD4_2|DRUG_1|MET_NA|APP_0|RES_1|REC_1|VEN_0|CL_388|NAT_mex|2021-10-13"
      ],
      "attributes":[
        "BULK"
      ]
    },
    {
      "source":315,
      "target":309,
      "directed":false,
      "length":0.00565759,
      "support":0.0,
      "removed":false,
      "sequences":[
        "ID_CEC-20-1874|ST_2|CODE_15057|SX_M|RISK_NA|AGE_23|SES_NA|SCO_NA|CD4_1|DRUG_NA|MET_NA|APP_NA|RES_1|REC_0|VEN_NA|CL_388|NAT_NA|2020-10-28",
        "ID_CEC-21-5233|ST_1|CODE_09008|SX_M|RISK_3|AGE_21|SES_1|SCO_1|CD4_2|DRUG_0|MET_NA|APP_1|RES_1|REC_0|VEN_0|CL_388|NAT_mex|2021-10-15"
      ],
      "attributes":[
        "BULK"
      ]
    },
    {
      "source":315,
      "target":310,
      "directed":false,
      "length":0.00850852,
      "support":0.0,
      "removed":false,
      "sequences":[
        "ID_CEC-20-1874|ST_2|CODE_15057|SX_M|RISK_NA|AGE_23|SES_NA|SCO_NA|CD4_1|DRUG_NA|MET_NA|APP_NA|RES_1|REC_0|VEN_NA|CL_388|NAT_NA|2020-10-28",
        "ID_CEC-22-6075|ST_1|CODE_09012|SX_M|RISK_3|AGE_30|SES_2|SCO_3|CD4_2|DRUG_1|MET_NA|APP_0|RES_1|REC_0|VEN_0|CL_388|NAT_mex|2022-01-11"
      ],
      "attributes":[
        "BULK"
      ]
    },
    {
      "source":315,
      "target":311,
      "directed":false,
      "length":0.00851249,
      "support":0.0,
      "removed":false,
      "sequences":[
        "ID_CEC-20-1874|ST_2|CODE_15057|SX_M|RISK_NA|AGE_23|SES_NA|SCO_NA|CD4_1|DRUG_NA|MET_NA|APP_NA|RES_1|REC_0|VEN_NA|CL_388|NAT_NA|2020-10-28",
        "ID_CEC-22-6832|ST_1|CODE_09008|SX_M|RISK_3|AGE_23|SES_1|SCO_2|CD4_2|DRUG_0|MET_NA|APP_0|RES_1|REC_0|VEN_0|CL_388|NAT_mex|2022-03-16"
      ],
      "attributes":[
        "BULK"
      ]
    },
    {
      "source":315,
      "target":312,
      "directed":false,
      "length":0.00459185,
      "support":0.0,
      "removed":false,
      "sequences":[
        "ID_CEC-20-1874|ST_2|CODE_15057|SX_M|RISK_NA|AGE_23|SES_NA|SCO_NA|CD4_1|DRUG_NA|MET_NA|APP_NA|RES_1|REC_0|VEN_NA|CL_388|NAT_NA|2020-10-28",
        "ID_CEC-22-7611|ST_1|CODE_09008|SX_M|RISK_2|AGE_42|SES_1|SCO_3|CD4_1|DRUG_1|MET_NA|APP_0|RES_1|REC_0|VEN_0|CL_388|NAT_mex|2022-05-20"
      ],
      "attributes":[
        "BULK"
      ]
    },
    {
      "source":315,
      "target":313,
      "directed":false,
      "length":0.00565444,
      "support":0.0,
      "removed":false,
      "sequences":[
        "ID_CEC-20-1874|ST_2|CODE_15057|SX_M|RISK_NA|AGE_23|SES_NA|SCO_NA|CD4_1|DRUG_NA|MET_NA|APP_NA|RES_1|REC_0|VEN_NA|CL_388|NAT_NA|2020-10-28",
        "ID_CEC-22-8162|ST_1|CODE_09008|SX_M|RISK_3|AGE_21|SES_1|SCO_2|CD4_2|DRUG_1|MET_NA|APP_1|RES_1|REC_0|VEN_0|CL_388|NAT_mex|2022-07-01"
      ],
      "attributes":[
        "BULK"
      ]
    },
    {
      "source":315,
      "target":314,
      "directed":false,
      "length":0.00743791,
      "support":0.0,
      "removed":false,
      "sequences":[
        "ID_CEC-20-1874|ST_2|CODE_15057|SX_M|RISK_NA|AGE_23|SES_NA|SCO_NA|CD4_1|DRUG_NA|MET_NA|APP_NA|RES_1|REC_0|VEN_NA|CL_388|NAT_NA|2020-10-28",
        "ID_CEC-22-9446|ST_1|CODE_09012|SX_M|RISK_3|AGE_18|SES_2|SCO_2|CD4_1|DRUG_1|MET_NA|APP_0|RES_1|REC_0|VEN_0|CL_388|NAT_mex|2022-10-28"
      ],
      "attributes":[
        "BULK"
      ]
    },
    {
      "source":2696,
      "target":2697,
      "directed":false,
      "length":0.0117327,
      "support":0.0,
      "removed":false,
      "sequences":[
        "ID_CEC-20-1876|ST_1|CODE_09005|SX_FT|RISK_4|AGE_26|SES_2|SCO_2|CD4_1|DRUG_NA|MET_NA|APP_NA|RES_1|REC_0|VEN_NA|CL_874|NAT_mex|2020-10-28",
        "ID_CEC-22-8988|ST_1|CODE_09014|SX_M|RISK_2|AGE_43|SES_2|SCO_2|CD4_0|DRUG_1|MET_NA|APP_1|RES_2|REC_0|VEN_0|CL_874|NAT_mex|2022-09-19"
      ],
      "attributes":[
        "BULK"
      ]
    },
    {
      "source":343,
      "target":331,
      "directed":false,
      "length":0.00849996,
      "support":0.0,
      "removed":false,
      "sequences":[
        "ID_CEC-20-1877|ST_1|CODE_09015|SX_M|RISK_3|AGE_36|SES_1|SCO_3|CD4_1|DRUG_0|MET_NA|APP_1|RES_1|REC_0|VEN_0|CL_152|NAT_mex|2020-10-28",
        "ID_CEC-21-2991|ST_1|CODE_09002|SX_M|RISK_3|AGE_31|SES_2|SCO_2|CD4_2|DRUG_0|MET_NA|APP_1|RES_1|REC_0|VEN_0|CL_152|NAT_mex|2021-03-18"
      ],
      "attributes":[
        "BULK"
      ]
    },
    {
      "source":343,
      "target":334,
      "directed":false,
      "length":0.0109915,
      "support":0.0,
      "removed":false,
      "sequences":[
        "ID_CEC-20-1877|ST_1|CODE_09015|SX_M|RISK_3|AGE_36|SES_1|SCO_3|CD4_1|DRUG_0|MET_NA|APP_1|RES_1|REC_0|VEN_0|CL_152|NAT_mex|2020-10-28",
        "ID_CEC-21-3573|ST_2|CODE_15122|SX_M|RISK_3|AGE_29|SES_2|SCO_3|CD4_2|DRUG_1|MET_NA|APP_0|RES_1|REC_0|VEN_0|CL_152|NAT_mex|2021-05-07"
      ],
      "attributes":[
        "BULK"
      ]
    },
    {
      "source":343,
      "target":337,
      "directed":false,
      "length":0.00921228,
      "support":0.0,
      "removed":false,
      "sequences":[
        "ID_CEC-20-1877|ST_1|CODE_09015|SX_M|RISK_3|AGE_36|SES_1|SCO_3|CD4_1|DRUG_0|MET_NA|APP_1|RES_1|REC_0|VEN_0|CL_152|NAT_mex|2020-10-28",
        "ID_CEC-22-6726|ST_1|CODE_09015|SX_M|RISK_3|AGE_31|SES_2|SCO_3|CD4_2|DRUG_1|MET_NA|APP_1|RES_1|REC_0|VEN_0|CL_152|NAT_mex|2022-03-08"
      ],
      "attributes":[
        "BULK"
      ]
    },
    {
      "source":343,
      "target":339,
      "directed":false,
      "length":0.00849795,
      "support":0.0,
      "removed":false,
      "sequences":[
        "ID_CEC-20-1877|ST_1|CODE_09015|SX_M|RISK_3|AGE_36|SES_1|SCO_3|CD4_1|DRUG_0|MET_NA|APP_1|RES_1|REC_0|VEN_0|CL_152|NAT_mex|2020-10-28",
        "ID_CEC-22-8806|ST_1|CODE_07106|SX_M|RISK_3|AGE_31|SES_2|SCO_3|CD4_2|DRUG_1|MET_NA|APP_1|RES_1|REC_1|VEN_1|CL_152|NAT_mex|2022-08-30"
      ],
      "attributes":[
        "BULK"
      ]
    },
    {
      "source":2032,
      "target":2033,
      "directed":false,
      "length":0.0042418,
      "support":0.0,
      "removed":false,
      "sequences":[
        "ID_CEC-20-1880|ST_1|CODE_09006|SX_M|RISK_3|AGE_27|SES_2|SCO_2|CD4_2|DRUG_1|MET_NA|APP_0|RES_1|REC_0|VEN_0|CL_249|NAT_mex|2020-10-28",
        "ID_CEC-22-8969|ST_1|CODE_09005|SX_F|RISK_NA|AGE_37|SES_NA|SCO_NA|CD4_2|DRUG_NA|MET_NA|APP_NA|RES_1|REC_1|VEN_NA|CL_249|NAT_NA|2022-09-14"
      ],
      "attributes":[
        "BULK"
      ]
    },
    {
      "source":739,
      "target":740,
      "directed":false,
      "length":0.00885415,
      "support":0.0,
      "removed":false,
      "sequences":[
        "ID_CEC-20-1882|ST_2|CODE_15057|SX_M|RISK_3|AGE_19|SES_2|SCO_2|CD4_1|DRUG_0|MET_NA|APP_1|RES_1|REC_0|VEN_0|CL_42|NAT_mex|2020-10-29",
        "ID_CEC-22-7588|ST_1|CODE_09003|SX_M|RISK_3|AGE_23|SES_1|SCO_2|CD4_2|DRUG_1|MET_NA|APP_1|RES_1|REC_0|VEN_0|CL_42|NAT_mex|2022-05-19"
      ],
      "attributes":[
        "BULK"
      ]
    },
    {
      "source":739,
      "target":741,
      "directed":false,
      "length":0.0106415,
      "support":0.0,
      "removed":false,
      "sequences":[
        "ID_CEC-20-1882|ST_2|CODE_15057|SX_M|RISK_3|AGE_19|SES_2|SCO_2|CD4_1|DRUG_0|MET_NA|APP_1|RES_1|REC_0|VEN_0|CL_42|NAT_mex|2020-10-29",
        "ID_CEC-22-7817|ST_1|CODE_09003|SX_M|RISK_3|AGE_32|SES_1|SCO_3|CD4_2|DRUG_1|MET_NA|APP_1|RES_1|REC_1|VEN_1|CL_42|NAT_mex|2022-06-03"
      ],
      "attributes":[
        "BULK"
      ]
    },
    {
      "source":739,
      "target":742,
      "directed":false,
      "length":0.00564889,
      "support":0.0,
      "removed":false,
      "sequences":[
        "ID_CEC-20-1882|ST_2|CODE_15057|SX_M|RISK_3|AGE_19|SES_2|SCO_2|CD4_1|DRUG_0|MET_NA|APP_1|RES_1|REC_0|VEN_0|CL_42|NAT_mex|2020-10-29",
        "ID_CEC-22-9058|ST_2|CODE_15026|SX_M|RISK_3|AGE_25|SES_1|SCO_2|CD4_1|DRUG_1|MET_NA|APP_1|RES_1|REC_0|VEN_0|CL_42|NAT_mex|2022-09-23"
      ],
      "attributes":[
        "BULK"
      ]
    },
    {
      "source":739,
      "target":743,
      "directed":false,
      "length":0.00920538,
      "support":0.0,
      "removed":false,
      "sequences":[
        "ID_CEC-20-1882|ST_2|CODE_15057|SX_M|RISK_3|AGE_19|SES_2|SCO_2|CD4_1|DRUG_0|MET_NA|APP_1|RES_1|REC_0|VEN_0|CL_42|NAT_mex|2020-10-29",
        "ID_CEC-22-9122|ST_2|CODE_15120|SX_M|RISK_3|AGE_24|SES_2|SCO_2|CD4_2|DRUG_1|MET_NA|APP_1|RES_1|REC_0|VEN_0|CL_42|NAT_mex|2022-09-26"
      ],
      "attributes":[
        "BULK"
      ]
    },
    {
      "source":622,
      "target":615,
      "directed":false,
      "length":0.0035276,
      "support":0.0,
      "removed":false,
      "sequences":[
        "ID_CEC-20-1883|ST_1|CODE_07106|SX_FT|RISK_4|AGE_32|SES_1|SCO_2|CD4_2|DRUG_1|MET_NA|APP_NA|RES_1|REC_0|VEN_NA|CL_136|NAT_mex|2020-10-29",
        "ID_CEC-21-3553|ST_1|CODE_09010|SX_F|RISK_3|AGE_45|SES_1|SCO_2|CD4_1|DRUG_1|MET_NA|APP_NA|RES_1|REC_0|VEN_NA|CL_136|NAT_mex|2021-05-06"
      ],
      "attributes":[
        "BULK"
      ]
    },
    {
      "source":622,
      "target":619,
      "directed":false,
      "length":0.00282227,
      "support":0.0,
      "removed":false,
      "sequences":[
        "ID_CEC-20-1883|ST_1|CODE_07106|SX_FT|RISK_4|AGE_32|SES_1|SCO_2|CD4_2|DRUG_1|MET_NA|APP_NA|RES_1|REC_0|VEN_NA|CL_136|NAT_mex|2020-10-29",
        "ID_CEC-21-4565|ST_1|CODE_09015|SX_F|RISK_NA|AGE_40|SES_NA|SCO_NA|CD4_2|DRUG_NA|MET_NA|APP_NA|RES_1|REC_0|VEN_NA|CL_136|NAT_NA|2021-08-13"
      ],
      "attributes":[
        "BULK"
      ]
    },
    {
      "source":622,
      "target":616,
      "directed":false,
      "length":0.00851097,
      "support":0.0,
      "removed":false,
      "sequences":[
        "ID_CEC-20-1883|ST_1|CODE_07106|SX_FT|RISK_4|AGE_32|SES_1|SCO_2|CD4_2|DRUG_1|MET_NA|APP_NA|RES_1|REC_0|VEN_NA|CL_136|NAT_mex|2020-10-29",
        "ID_CEC-21-4584|ST_2|CODE_15039|SX_M|RISK_NA|AGE_33|SES_NA|SCO_NA|CD4_1|DRUG_NA|MET_NA|APP_NA|RES_1|REC_0|VEN_NA|CL_136|NAT_NA|2021-08-16"
      ],
      "attributes":[
        "BULK"
      ]
    },
    {
      "source":622,
      "target":617,
      "directed":false,
      "length":0.00494343,
      "support":0.0,
      "removed":false,
      "sequences":[
        "ID_CEC-20-1883|ST_1|CODE_07106|SX_FT|RISK_4|AGE_32|SES_1|SCO_2|CD4_2|DRUG_1|MET_NA|APP_NA|RES_1|REC_0|VEN_NA|CL_136|NAT_mex|2020-10-29",
        "ID_CEC-21-4672|ST_1|CODE_09007|SX_M|RISK_2|AGE_37|SES_1|SCO_2|CD4_2|DRUG_1|MET_NA|APP_0|RES_1|REC_1|VEN_1|CL_136|NAT_mex|2021-08-25"
      ],
      "attributes":[
        "BULK"
      ]
    },
    {
      "source":622,
      "target":620,
      "directed":false,
      "length":0.00352755,
      "support":0.0,
      "removed":false,
      "sequences":[
        "ID_CEC-20-1883|ST_1|CODE_07106|SX_FT|RISK_4|AGE_32|SES_1|SCO_2|CD4_2|DRUG_1|MET_NA|APP_NA|RES_1|REC_0|VEN_NA|CL_136|NAT_mex|2020-10-29",
        "ID_CEC-21-5926|ST_1|CODE_07106|SX_M|RISK_2|AGE_36|SES_1|SCO_2|CD4_1|DRUG_1|MET_NA|APP_0|RES_1|REC_0|VEN_0|CL_136|NAT_mex|2021-12-14"
      ],
      "attributes":[
        "BULK"
      ]
    },
    {
      "source":622,
      "target":618,
      "directed":false,
      "length":0.00885828,
      "support":0.0,
      "removed":false,
      "sequences":[
        "ID_CEC-20-1883|ST_1|CODE_07106|SX_FT|RISK_4|AGE_32|SES_1|SCO_2|CD4_2|DRUG_1|MET_NA|APP_NA|RES_1|REC_0|VEN_NA|CL_136|NAT_mex|2020-10-29",
        "ID_CEC-22-8838|ST_1|CODE_09005|SX_M|RISK_3|AGE_21|SES_2|SCO_2|CD4_2|DRUG_1|MET_NA|APP_1|RES_1|REC_0|VEN_0|CL_136|NAT_mex|2022-08-31"
      ],
      "attributes":[
        "BULK"
      ]
    },
    {
      "source":622,
      "target":621,
      "directed":false,
      "length":0.00886567,
      "support":0.0,
      "removed":false,
      "sequences":[
        "ID_CEC-20-1883|ST_1|CODE_07106|SX_FT|RISK_4|AGE_32|SES_1|SCO_2|CD4_2|DRUG_1|MET_NA|APP_NA|RES_1|REC_0|VEN_NA|CL_136|NAT_mex|2020-10-29",
        "ID_CEC-22-9715|ST_1|CODE_09007|SX_M|RISK_NA|AGE_73|SES_NA|SCO_NA|CD4_2|DRUG_NA|MET_NA|APP_NA|RES_1|REC_0|VEN_NA|CL_136|NAT_NA|2022-12-01"
      ],
      "attributes":[
        "BULK"
      ]
    },
    {
      "source":130,
      "target":121,
      "directed":false,
      "length":0.0102949,
      "support":0.0,
      "removed":false,
      "sequences":[
        "ID_CEC-20-1886|ST_1|CODE_09003|SX_M|RISK_3|AGE_33|SES_1|SCO_3|CD4_1|DRUG_0|MET_NA|APP_0|RES_1|REC_0|VEN_0|CL_75|NAT_mex|2020-10-29",
        "ID_CEC-21-2695|ST_1|CODE_09012|SX_M|RISK_3|AGE_31|SES_2|SCO_3|CD4_2|DRUG_1|MET_NA|APP_0|RES_1|REC_0|VEN_0|CL_75|NAT_mex|2021-02-18"
      ],
      "attributes":[
        "BULK"
      ]
    },
    {
      "source":130,
      "target":114,
      "directed":false,
      "length":0.00885833,
      "support":0.0,
      "removed":false,
      "sequences":[
        "ID_CEC-20-1886|ST_1|CODE_09003|SX_M|RISK_3|AGE_33|SES_1|SCO_3|CD4_1|DRUG_0|MET_NA|APP_0|RES_1|REC_0|VEN_0|CL_75|NAT_mex|2020-10-29",
        "ID_CEC-21-4759|ST_1|CODE_09007|SX_M|RISK_3|AGE_39|SES_1|SCO_3|CD4_1|DRUG_1|MET_NA|APP_1|RES_1|REC_0|VEN_1|CL_75|NAT_mex|2021-09-06"
      ],
      "attributes":[
        "BULK"
      ]
    },
    {
      "source":130,
      "target":116,
      "directed":false,
      "length":0.00814838,
      "support":0.0,
      "removed":false,
      "sequences":[
        "ID_CEC-20-1886|ST_1|CODE_09003|SX_M|RISK_3|AGE_33|SES_1|SCO_3|CD4_1|DRUG_0|MET_NA|APP_0|RES_1|REC_0|VEN_0|CL_75|NAT_mex|2020-10-29",
        "ID_CEC-21-5625|ST_1|CODE_09012|SX_M|RISK_3|AGE_27|SES_2|SCO_2|CD4_1|DRUG_0|MET_NA|APP_0|RES_1|REC_0|VEN_0|CL_75|NAT_mex|2021-11-19"
      ],
      "attributes":[
        "BULK"
      ]
    },
    {
      "source":130,
      "target":119,
      "directed":false,
      "length":0.00992863,
      "support":0.0,
      "removed":false,
      "sequences":[
        "ID_CEC-20-1886|ST_1|CODE_09003|SX_M|RISK_3|AGE_33|SES_1|SCO_3|CD4_1|DRUG_0|MET_NA|APP_0|RES_1|REC_0|VEN_0|CL_75|NAT_mex|2020-10-29",
        "ID_CEC-22-8379|ST_1|CODE_09007|SX_M|RISK_3|AGE_26|SES_2|SCO_2|CD4_1|DRUG_1|MET_NA|APP_0|RES_1|REC_0|VEN_1|CL_75|NAT_mex|2022-07-19"
      ],
      "attributes":[
        "BULK"
      ]
    },
    {
      "source":2698,
      "target":2699,
      "directed":false,
      "length":0.0085151,
      "support":0.0,
      "removed":false,
      "sequences":[
        "ID_CEC-20-1889|ST_1|CODE_09014|SX_M|RISK_3|AGE_37|SES_2|SCO_3|CD4_2|DRUG_1|MET_NA|APP_0|RES_1|REC_0|VEN_0|CL_875|NAT_mex|2020-10-29",
        "ID_CEC-21-3470|ST_1|CODE_09012|SX_M|RISK_3|AGE_26|SES_2|SCO_3|CD4_1|DRUG_0|MET_NA|APP_1|RES_1|REC_0|VEN_1|CL_875|NAT_mex|2021-04-28"
      ],
      "attributes":[
        "BULK"
      ]
    },
    {
      "source":598,
      "target":601,
      "directed":false,
      "length":0.00887314,
      "support":0.0,
      "removed":false,
      "sequences":[
        "ID_CEC-20-1890|ST_1|CODE_09006|SX_M|RISK_3|AGE_27|SES_2|SCO_2|CD4_2|DRUG_0|MET_NA|APP_0|RES_6|REC_0|VEN_0|CL_277|NAT_mex|2020-10-30",
        "ID_CEC-22-6420|ST_1|CODE_09013|SX_M|RISK_3|AGE_22|SES_1|SCO_2|CD4_1|DRUG_1|MET_NA|APP_1|RES_6|REC_0|VEN_1|CL_277|NAT_mex|2022-02-10"
      ],
      "attributes":[
        "BULK"
      ]
    },
    {
      "source":1595,
      "target":1594,
      "directed":false,
      "length":0.00636397,
      "support":0.0,
      "removed":false,
      "sequences":[
        "ID_CEC-20-1894|ST_1|CODE_09003|SX_M|RISK_3|AGE_37|SES_2|SCO_3|CD4_2|DRUG_1|MET_NA|APP_1|RES_1|REC_0|VEN_1|CL_493|NAT_mex|2020-10-30",
        "ID_CEC-21-2672|ST_1|CODE_09007|SX_M|RISK_3|AGE_23|SES_2|SCO_2|CD4_1|DRUG_0|MET_NA|APP_1|RES_1|REC_0|VEN_0|CL_493|NAT_mex|2021-02-16"
      ],
      "attributes":[
        "BULK"
      ]
    },
    {
      "source":1595,
      "target":1592,
      "directed":false,
      "length":0.0106535,
      "support":0.0,
      "removed":false,
      "sequences":[
        "ID_CEC-20-1894|ST_1|CODE_09003|SX_M|RISK_3|AGE_37|SES_2|SCO_3|CD4_2|DRUG_1|MET_NA|APP_1|RES_1|REC_0|VEN_1|CL_493|NAT_mex|2020-10-30",
        "ID_CEC-21-3099|ST_1|CODE_09005|SX_M|RISK_3|AGE_31|SES_2|SCO_3|CD4_1|DRUG_1|MET_NA|APP_1|RES_1|REC_0|VEN_0|CL_493|NAT_NA|2021-03-26"
      ],
      "attributes":[
        "BULK"
      ]
    },
    {
      "source":1595,
      "target":1593,
      "directed":false,
      "length":0.00887027,
      "support":0.0,
      "removed":false,
      "sequences":[
        "ID_CEC-20-1894|ST_1|CODE_09003|SX_M|RISK_3|AGE_37|SES_2|SCO_3|CD4_2|DRUG_1|MET_NA|APP_1|RES_1|REC_0|VEN_1|CL_493|NAT_mex|2020-10-30",
        "ID_CEC-21-3338|ST_1|CODE_09016|SX_M|RISK_3|AGE_29|SES_2|SCO_3|CD4_1|DRUG_0|MET_NA|APP_1|RES_1|REC_0|VEN_0|CL_493|NAT_mex|2021-04-19"
      ],
      "attributes":[
        "BULK"
      ]
    },
    {
      "source":1558,
      "target":1556,
      "directed":false,
      "length":0.0124576,
      "support":0.0,
      "removed":false,
      "sequences":[
        "ID_CEC-20-1897|ST_2|CODE_15058|SX_M|RISK_3|AGE_21|SES_1|SCO_2|CD4_2|DRUG_1|MET_NA|APP_1|RES_1|REC_0|VEN_0|CL_357|NAT_mex|2020-10-30",
        "ID_CEC-21-2414|ST_1|CODE_09006|SX_M|RISK_3|AGE_19|SES_2|SCO_2|CD4_2|DRUG_1|MET_NA|APP_1|RES_1|REC_0|VEN_1|CL_357|NAT_mex|2021-01-19"
      ],
      "attributes":[
        "BULK"
      ]
    },
    {
      "source":947,
      "target":948,
      "directed":false,
      "length":0.00957797,
      "support":0.0,
      "removed":false,
      "sequences":[
        "ID_CEC-20-1901|ST_2|CODE_15025|SX_M|RISK_2|AGE_19|SES_1|SCO_2|CD4_2|DRUG_0|MET_NA|APP_0|RES_5|REC_0|VEN_1|CL_356|NAT_mex|2020-10-30",
        "ID_CEC-21-4323|ST_2|CODE_15025|SX_M|RISK_2|AGE_24|SES_1|SCO_2|CD4_1|DRUG_NA|MET_NA|APP_NA|RES_1|REC_0|VEN_NA|CL_356|NAT_mex|2021-07-14"
      ],
      "attributes":[
        "BULK"
      ]
    },
    {
      "source":947,
      "target":949,
      "directed":false,
      "length":0.00317338,
      "support":0.0,
      "removed":false,
      "sequences":[
        "ID_CEC-20-1901|ST_2|CODE_15025|SX_M|RISK_2|AGE_19|SES_1|SCO_2|CD4_2|DRUG_0|MET_NA|APP_0|RES_5|REC_0|VEN_1|CL_356|NAT_mex|2020-10-30",
        "ID_CEC-21-5329|ST_2|CODE_15025|SX_M|RISK_2|AGE_45|SES_1|SCO_2|CD4_1|DRUG_1|MET_NA|APP_0|RES_1|REC_0|VEN_0|CL_356|NAT_mex|2021-10-25"
      ],
      "attributes":[
        "BULK"
      ]
    },
    {
      "source":947,
      "target":951,
      "directed":false,
      "length":0.00281961,
      "support":0.0,
      "removed":false,
      "sequences":[
        "ID_CEC-20-1901|ST_2|CODE_15025|SX_M|RISK_2|AGE_19|SES_1|SCO_2|CD4_2|DRUG_0|MET_NA|APP_0|RES_5|REC_0|VEN_1|CL_356|NAT_mex|2020-10-30",
        "ID_CEC-22-7087|ST_1|CODE_09011|SX_FT|RISK_4|AGE_41|SES_1|SCO_1|CD4_1|DRUG_1|MET_NA|APP_1|RES_1|REC_0|VEN_1|CL_356|NAT_mex|2022-04-06"
      ],
      "attributes":[
        "BULK"
      ]
    },
    {
      "source":947,
      "target":952,
      "directed":false,
      "length":0.00707509,
      "support":0.0,
      "removed":false,
      "sequences":[
        "ID_CEC-20-1901|ST_2|CODE_15025|SX_M|RISK_2|AGE_19|SES_1|SCO_2|CD4_2|DRUG_0|MET_NA|APP_0|RES_5|REC_0|VEN_1|CL_356|NAT_mex|2020-10-30",
        "ID_CEC-22-7321|ST_2|CODE_15122|SX_M|RISK_3|AGE_36|SES_1|SCO_2|CD4_1|DRUG_1|MET_NA|APP_1|RES_1|REC_0|VEN_1|CL_356|NAT_mex|2022-04-28"
      ],
      "attributes":[
        "BULK"
      ]
    },
    {
      "source":1039,
      "target":1040,
      "directed":false,
      "length":0.00246925,
      "support":0.0,
      "removed":false,
      "sequences":[
        "ID_CEC-20-1903|ST_2|CODE_15104|SX_M|RISK_3|AGE_25|SES_2|SCO_2|CD4_1|DRUG_1|MET_NA|APP_0|RES_1|REC_0|VEN_0|CL_72|NAT_mex|2020-10-30",
        "ID_CEC-20-1960|ST_1|CODE_09005|SX_M|RISK_3|AGE_25|SES_1|SCO_3|CD4_2|DRUG_0|MET_NA|APP_0|RES_1|REC_0|VEN_0|CL_72|NAT_mex|2020-11-06"
      ],
      "attributes":[
        "BULK"
      ]
    },
    {
      "source":1039,
      "target":1041,
      "directed":false,
      "length":0.0139013,
      "support":0.0,
      "removed":false,
      "sequences":[
        "ID_CEC-20-1903|ST_2|CODE_15104|SX_M|RISK_3|AGE_25|SES_2|SCO_2|CD4_1|DRUG_1|MET_NA|APP_0|RES_1|REC_0|VEN_0|CL_72|NAT_mex|2020-10-30",
        "ID_CEC-20-2110|ST_1|CODE_09015|SX_M|RISK_2|AGE_40|SES_1|SCO_2|CD4_1|DRUG_0|MET_NA|APP_1|RES_1|REC_0|VEN_0|CL_NA|NAT_mex|2020-11-26"
      ],
      "attributes":[
        "BULK"
      ]
    },
    {
      "source":1039,
      "target":1042,
      "directed":false,
      "length":0.00423992,
      "support":0.0,
      "removed":false,
      "sequences":[
        "ID_CEC-20-1903|ST_2|CODE_15104|SX_M|RISK_3|AGE_25|SES_2|SCO_2|CD4_1|DRUG_1|MET_NA|APP_0|RES_1|REC_0|VEN_0|CL_72|NAT_mex|2020-10-30",
        "ID_CEC-21-5573|ST_1|CODE_09012|SX_M|RISK_3|AGE_22|SES_2|SCO_2|CD4_1|DRUG_0|MET_NA|APP_1|RES_1|REC_0|VEN_0|CL_72|NAT_mex|2021-11-17"
      ],
      "attributes":[
        "BULK"
      ]
    },
    {
      "source":1039,
      "target":1044,
      "directed":false,
      "length":0.00744723,
      "support":0.0,
      "removed":false,
      "sequences":[
        "ID_CEC-20-1903|ST_2|CODE_15104|SX_M|RISK_3|AGE_25|SES_2|SCO_2|CD4_1|DRUG_1|MET_NA|APP_0|RES_1|REC_0|VEN_0|CL_72|NAT_mex|2020-10-30",
        "ID_CEC-22-7765|ST_1|CODE_09007|SX_M|RISK_3|AGE_27|SES_2|SCO_3|CD4_2|DRUG_0|MET_NA|APP_0|RES_1|REC_0|VEN_0|CL_72|NAT_mex|2022-06-01"
      ],
      "attributes":[
        "BULK"
      ]
    },
    {
      "source":839,
      "target":834,
      "directed":false,
      "length":0.0117408,
      "support":0.0,
      "removed":false,
      "sequences":[
        "ID_CEC-20-1915|ST_1|CODE_09011|SX_M|RISK_3|AGE_23|SES_2|SCO_3|CD4_2|DRUG_1|MET_NA|APP_0|RES_1|REC_1|VEN_0|CL_74|NAT_mex|2020-11-03",
        "ID_CEC-20-2239|ST_1|CODE_09007|SX_M|RISK_3|AGE_22|SES_1|SCO_2|CD4_3|DRUG_NA|MET_NA|APP_NA|RES_1|REC_0|VEN_0|CL_74|NAT_mex|2020-12-08"
      ],
      "attributes":[
        "BULK"
      ]
    },
    {
      "source":839,
      "target":835,
      "directed":false,
      "length":0.0113648,
      "support":0.0,
      "removed":false,
      "sequences":[
        "ID_CEC-20-1915|ST_1|CODE_09011|SX_M|RISK_3|AGE_23|SES_2|SCO_3|CD4_2|DRUG_1|MET_NA|APP_0|RES_1|REC_1|VEN_0|CL_74|NAT_mex|2020-11-03",
        "ID_CEC-21-2710|ST_1|CODE_09007|SX_M|RISK_3|AGE_18|SES_2|SCO_2|CD4_3|DRUG_0|MET_NA|APP_1|RES_1|REC_0|VEN_1|CL_74|NAT_mex|2021-02-17"
      ],
      "attributes":[
        "BULK"
      ]
    },
    {
      "source":839,
      "target":836,
      "directed":false,
      "length":0.0124514,
      "support":0.0,
      "removed":false,
      "sequences":[
        "ID_CEC-20-1915|ST_1|CODE_09011|SX_M|RISK_3|AGE_23|SES_2|SCO_3|CD4_2|DRUG_1|MET_NA|APP_0|RES_1|REC_1|VEN_0|CL_74|NAT_mex|2020-11-03",
        "ID_CEC-21-5909|ST_2|CODE_15029|SX_M|RISK_3|AGE_31|SES_2|SCO_2|CD4_1|DRUG_1|MET_NA|APP_1|RES_1|REC_0|VEN_0|CL_74|NAT_mex|2021-12-13"
      ],
      "attributes":[
        "BULK"
      ]
    },
    {
      "source":839,
      "target":837,
      "directed":false,
      "length":0.0121505,
      "support":0.0,
      "removed":false,
      "sequences":[
        "ID_CEC-20-1915|ST_1|CODE_09011|SX_M|RISK_3|AGE_23|SES_2|SCO_3|CD4_2|DRUG_1|MET_NA|APP_0|RES_1|REC_1|VEN_0|CL_74|NAT_mex|2020-11-03",
        "ID_CEC-22-6487|ST_1|CODE_09007|SX_M|RISK_3|AGE_25|SES_2|SCO_2|CD4_3|DRUG_0|MET_NA|APP_1|RES_1|REC_0|VEN_0|CL_NA|NAT_mex|2022-02-16"
      ],
      "attributes":[
        "BULK"
      ]
    },
    {
      "source":839,
      "target":838,
      "directed":false,
      "length":0.00459333,
      "support":0.0,
      "removed":false,
      "sequences":[
        "ID_CEC-20-1915|ST_1|CODE_09011|SX_M|RISK_3|AGE_23|SES_2|SCO_3|CD4_2|DRUG_1|MET_NA|APP_0|RES_1|REC_1|VEN_0|CL_74|NAT_mex|2020-11-03",
        "ID_CEC-22-8211|ST_1|CODE_09007|SX_M|RISK_3|AGE_41|SES_2|SCO_2|CD4_2|DRUG_1|MET_NA|APP_0|RES_1|REC_0|VEN_0|CL_74|NAT_mex|2022-07-06"
      ],
      "attributes":[
        "BULK"
      ]
    },
    {
      "source":805,
      "target":800,
      "directed":false,
      "length":0.00744886,
      "support":0.0,
      "removed":false,
      "sequences":[
        "ID_CEC-20-1916|ST_1|CODE_09010|SX_M|RISK_3|AGE_37|SES_2|SCO_3|CD4_2|DRUG_1|MET_NA|APP_1|RES_1|REC_0|VEN_0|CL_150|NAT_mex|2020-11-03",
        "ID_CEC-21-4699|ST_1|CODE_09012|SX_M|RISK_3|AGE_23|SES_2|SCO_2|CD4_2|DRUG_0|MET_NA|APP_NA|RES_1|REC_1|VEN_NA|CL_150|NAT_mex|2021-08-30"
      ],
      "attributes":[
        "BULK"
      ]
    },
    {
      "source":1249,
      "target":1245,
      "directed":false,
      "length":0.00352929,
      "support":0.0,
      "removed":false,
      "sequences":[
        "ID_CEC-20-1918|ST_2|CODE_15109|SX_M|RISK_3|AGE_24|SES_2|SCO_3|CD4_2|DRUG_1|MET_NA|APP_1|RES_1|REC_1|VEN_1|CL_186|NAT_mex|2020-11-03",
        "ID_CEC-21-3208|ST_1|CODE_09003|SX_M|RISK_3|AGE_34|SES_1|SCO_3|CD4_2|DRUG_1|MET_NA|APP_1|RES_1|REC_0|VEN_0|CL_186|NAT_mex|2021-04-07"
      ],
      "attributes":[
        "BULK"
      ]
    },
    {
      "source":1249,
      "target":1246,
      "directed":false,
      "length":0.0131573,
      "support":0.0,
      "removed":false,
      "sequences":[
        "ID_CEC-20-1918|ST_2|CODE_15109|SX_M|RISK_3|AGE_24|SES_2|SCO_3|CD4_2|DRUG_1|MET_NA|APP_1|RES_1|REC_1|VEN_1|CL_186|NAT_mex|2020-11-03",
        "ID_CEC-21-3294|ST_1|CODE_09011|SX_M|RISK_2|AGE_42|SES_1|SCO_2|CD4_2|DRUG_1|MET_NA|APP_NA|RES_2|REC_0|VEN_NA|CL_186|NAT_mex|2021-04-14"
      ],
      "attributes":[
        "BULK"
      ]
    },
    {
      "source":1249,
      "target":1247,
      "directed":false,
      "length":0.00744927,
      "support":0.0,
      "removed":false,
      "sequences":[
        "ID_CEC-20-1918|ST_2|CODE_15109|SX_M|RISK_3|AGE_24|SES_2|SCO_3|CD4_2|DRUG_1|MET_NA|APP_1|RES_1|REC_1|VEN_1|CL_186|NAT_mex|2020-11-03",
        "ID_CEC-22-9587|ST_1|CODE_09008|SX_M|RISK_3|AGE_26|SES_1|SCO_2|CD4_2|DRUG_1|MET_NA|APP_1|RES_1|REC_1|VEN_0|CL_186|NAT_mex|2022-11-15"
      ],
      "attributes":[
        "BULK"
      ]
    },
    {
      "source":2700,
      "target":2701,
      "directed":false,
      "length":0.0138838,
      "support":0.0,
      "removed":false,
      "sequences":[
        "ID_CEC-20-1935|ST_1|CODE_09014|SX_M|RISK_3|AGE_29|SES_2|SCO_3|CD4_2|DRUG_1|MET_NA|APP_0|RES_2|REC_0|VEN_0|CL_879|NAT_mex|2020-11-05",
        "ID_CEC-22-6616|ST_1|CODE_09003|SX_M|RISK_3|AGE_31|SES_1|SCO_2|CD4_2|DRUG_1|MET_NA|APP_1|RES_2|REC_0|VEN_1|CL_879|NAT_mex|2022-02-28"
      ],
      "attributes":[
        "BULK"
      ]
    },
    {
      "source":2702,
      "target":2703,
      "directed":false,
      "length":0.0131799,
      "support":0.0,
      "removed":false,
      "sequences":[
        "ID_CEC-20-1940|ST_2|CODE_15033|SX_M|RISK_3|AGE_19|SES_2|SCO_2|CD4_1|DRUG_0|MET_NA|APP_0|RES_1|REC_0|VEN_0|CL_609|NAT_mex|2020-11-04",
        "ID_CEC-21-5020|ST_1|CODE_09015|SX_M|RISK_3|AGE_33|SES_2|SCO_3|CD4_1|DRUG_0|MET_NA|APP_1|RES_1|REC_0|VEN_0|CL_609|NAT_mex|2021-09-29"
      ],
      "attributes":[
        "BULK"
      ]
    },
    {
      "source":2704,
      "target":2705,
      "directed":false,
      "length":0.00815477,
      "support":0.0,
      "removed":false,
      "sequences":[
        "ID_CEC-20-1941|ST_2|CODE_15106|SX_M|RISK_3|AGE_23|SES_1|SCO_2|CD4_2|DRUG_1|MET_NA|APP_1|RES_4|REC_0|VEN_0|CL_880|NAT_mex|2020-11-04",
        "ID_CEC-21-3486|ST_2|CODE_15058|SX_M|RISK_3|AGE_28|SES_2|SCO_2|CD4_2|DRUG_1|MET_NA|APP_1|RES_1|REC_0|VEN_1|CL_880|NAT_mex|2021-04-29"
      ],
      "attributes":[
        "BULK"
      ]
    },
    {
      "source":1599,
      "target":1598,
      "directed":false,
      "length":0.00922102,
      "support":0.0,
      "removed":false,
      "sequences":[
        "ID_CEC-20-1948|ST_1|CODE_09007|SX_M|RISK_3|AGE_25|SES_2|SCO_2|CD4_2|DRUG_0|MET_NA|APP_1|RES_1|REC_0|VEN_1|CL_610|NAT_mex|2020-11-05",
        "ID_CEC-21-2644|ST_1|CODE_09013|SX_M|RISK_3|AGE_21|SES_2|SCO_2|CD4_2|DRUG_0|MET_NA|APP_1|RES_1|REC_0|VEN_0|CL_610|NAT_mex|2021-02-12"
      ],
      "attributes":[
        "BULK"
      ]
    },
    {
      "source":1599,
      "target":1596,
      "directed":false,
      "length":0.0110032,
      "support":0.0,
      "removed":false,
      "sequences":[
        "ID_CEC-20-1948|ST_1|CODE_09007|SX_M|RISK_3|AGE_25|SES_2|SCO_2|CD4_2|DRUG_0|MET_NA|APP_1|RES_1|REC_0|VEN_1|CL_610|NAT_mex|2020-11-05",
        "ID_CEC-21-4931|ST_1|CODE_07106|SX_M|RISK_3|AGE_21|SES_2|SCO_2|CD4_1|DRUG_0|MET_NA|APP_1|RES_1|REC_0|VEN_1|CL_610|NAT_mex|2021-09-22"
      ],
      "attributes":[
        "BULK"
      ]
    },
    {
      "source":1599,
      "target":1597,
      "directed":false,
      "length":0.0128076,
      "support":0.0,
      "removed":false,
      "sequences":[
        "ID_CEC-20-1948|ST_1|CODE_09007|SX_M|RISK_3|AGE_25|SES_2|SCO_2|CD4_2|DRUG_0|MET_NA|APP_1|RES_1|REC_0|VEN_1|CL_610|NAT_mex|2020-11-05",
        "ID_CEC-22-9711|ST_1|CODE_09002|SX_M|RISK_3|AGE_30|SES_1|SCO_3|CD4_2|DRUG_1|MET_NA|APP_1|RES_1|REC_1|VEN_0|CL_610|NAT_mex|2022-11-30"
      ],
      "attributes":[
        "BULK"
      ]
    },
    {
      "source":1040,
      "target":1042,
      "directed":false,
      "length":0.0074402,
      "support":0.0,
      "removed":false,
      "sequences":[
        "ID_CEC-20-1960|ST_1|CODE_09005|SX_M|RISK_3|AGE_25|SES_1|SCO_3|CD4_2|DRUG_0|MET_NA|APP_0|RES_1|REC_0|VEN_0|CL_72|NAT_mex|2020-11-06",
        "ID_CEC-21-5573|ST_1|CODE_09012|SX_M|RISK_3|AGE_22|SES_2|SCO_2|CD4_1|DRUG_0|MET_NA|APP_1|RES_1|REC_0|VEN_0|CL_72|NAT_mex|2021-11-17"
      ],
      "attributes":[
        "BULK"
      ]
    },
    {
      "source":1040,
      "target":1043,
      "directed":false,
      "length":0.00993632,
      "support":0.0,
      "removed":false,
      "sequences":[
        "ID_CEC-20-1960|ST_1|CODE_09005|SX_M|RISK_3|AGE_25|SES_1|SCO_3|CD4_2|DRUG_0|MET_NA|APP_0|RES_1|REC_0|VEN_0|CL_72|NAT_mex|2020-11-06",
        "ID_CEC-22-7389|ST_1|CODE_09005|SX_M|RISK_3|AGE_30|SES_2|SCO_2|CD4_1|DRUG_0|MET_NA|APP_0|RES_1|REC_0|VEN_0|CL_72|NAT_mex|2022-05-04"
      ],
      "attributes":[
        "BULK"
      ]
    },
    {
      "source":1040,
      "target":1044,
      "directed":false,
      "length":0.010308,
      "support":0.0,
      "removed":false,
      "sequences":[
        "ID_CEC-20-1960|ST_1|CODE_09005|SX_M|RISK_3|AGE_25|SES_1|SCO_3|CD4_2|DRUG_0|MET_NA|APP_0|RES_1|REC_0|VEN_0|CL_72|NAT_mex|2020-11-06",
        "ID_CEC-22-7765|ST_1|CODE_09007|SX_M|RISK_3|AGE_27|SES_2|SCO_3|CD4_2|DRUG_0|MET_NA|APP_0|RES_1|REC_0|VEN_0|CL_72|NAT_mex|2022-06-01"
      ],
      "attributes":[
        "BULK"
      ]
    },
    {
      "source":2706,
      "target":2707,
      "directed":false,
      "length":0.0131762,
      "support":0.0,
      "removed":false,
      "sequences":[
        "ID_CEC-20-1969|ST_1|CODE_07106|SX_M|RISK_3|AGE_23|SES_2|SCO_2|CD4_2|DRUG_0|MET_NA|APP_0|RES_2|REC_0|VEN_0|CL_883|NAT_mex|2020-11-09",
        "ID_CEC-22-8383|ST_2|CODE_15099|SX_M|RISK_3|AGE_37|SES_2|SCO_3|CD4_3|DRUG_1|MET_NA|APP_1|RES_2|REC_1|VEN_1|CL_883|NAT_mex|2022-07-20"
      ],
      "attributes":[
        "BULK"
      ]
    },
    {
      "source":1916,
      "target":1917,
      "directed":false,
      "length":0.00637692,
      "support":0.0,
      "removed":false,
      "sequences":[
        "ID_CEC-20-1970|ST_1|CODE_09005|SX_M|RISK_3|AGE_26|SES_2|SCO_3|CD4_2|DRUG_1|MET_NA|APP_1|RES_1|REC_0|VEN_1|CL_343|NAT_mex|2020-11-09",
        "ID_CEC-21-4514|ST_1|CODE_09002|SX_M|RISK_3|AGE_30|SES_2|SCO_3|CD4_3|DRUG_1|MET_NA|APP_1|RES_1|REC_0|VEN_0|CL_343|NAT_mex|2021-08-09"
      ],
      "attributes":[
        "BULK"
      ]
    },
    {
      "source":290,
      "target":291,
      "directed":false,
      "length":0.00140881,
      "support":0.0,
      "removed":false,
      "sequences":[
        "ID_CEC-20-1974|ST_1|CODE_09007|SX_M|RISK_3|AGE_24|SES_1|SCO_2|CD4_1|DRUG_0|MET_NA|APP_1|RES_1|REC_0|VEN_1|CL_97|NAT_mex|2020-11-10",
        "ID_CEC-20-1985|ST_1|CODE_09007|SX_M|RISK_3|AGE_29|SES_2|SCO_3|CD4_2|DRUG_1|MET_NA|APP_1|RES_1|REC_0|VEN_0|CL_97|NAT_mex|2020-11-11"
      ],
      "attributes":[
        "BULK"
      ]
    },
    {
      "source":290,
      "target":292,
      "directed":false,
      "length":0.00778991,
      "support":0.0,
      "removed":false,
      "sequences":[
        "ID_CEC-20-1974|ST_1|CODE_09007|SX_M|RISK_3|AGE_24|SES_1|SCO_2|CD4_1|DRUG_0|MET_NA|APP_1|RES_1|REC_0|VEN_1|CL_97|NAT_mex|2020-11-10",
        "ID_CEC-21-2670|ST_2|CODE_15122|SX_M|RISK_3|AGE_24|SES_2|SCO_2|CD4_1|DRUG_0|MET_NA|APP_0|RES_1|REC_0|VEN_0|CL_97|NAT_mex|2021-02-15"
      ],
      "attributes":[
        "BULK"
      ]
    },
    {
      "source":290,
      "target":293,
      "directed":false,
      "length":0.0131608,
      "support":0.0,
      "removed":false,
      "sequences":[
        "ID_CEC-20-1974|ST_1|CODE_09007|SX_M|RISK_3|AGE_24|SES_1|SCO_2|CD4_1|DRUG_0|MET_NA|APP_1|RES_1|REC_0|VEN_1|CL_97|NAT_mex|2020-11-10",
        "ID_CEC-21-3790|ST_1|CODE_09015|SX_M|RISK_3|AGE_31|SES_1|SCO_2|CD4_1|DRUG_0|MET_NA|APP_0|RES_1|REC_0|VEN_1|CL_97|NAT_mex|2021-05-26"
      ],
      "attributes":[
        "BULK"
      ]
    },
    {
      "source":290,
      "target":296,
      "directed":false,
      "length":0.0131694,
      "support":0.0,
      "removed":false,
      "sequences":[
        "ID_CEC-20-1974|ST_1|CODE_09007|SX_M|RISK_3|AGE_24|SES_1|SCO_2|CD4_1|DRUG_0|MET_NA|APP_1|RES_1|REC_0|VEN_1|CL_97|NAT_mex|2020-11-10",
        "ID_CEC-21-4612|ST_2|CODE_15058|SX_M|RISK_3|AGE_19|SES_2|SCO_2|CD4_2|DRUG_1|MET_NA|APP_1|RES_1|REC_0|VEN_0|CL_97|NAT_mex|2021-08-18"
      ],
      "attributes":[
        "BULK"
      ]
    },
    {
      "source":290,
      "target":300,
      "directed":false,
      "length":0.0135194,
      "support":0.0,
      "removed":false,
      "sequences":[
        "ID_CEC-20-1974|ST_1|CODE_09007|SX_M|RISK_3|AGE_24|SES_1|SCO_2|CD4_1|DRUG_0|MET_NA|APP_1|RES_1|REC_0|VEN_1|CL_97|NAT_mex|2020-11-10",
        "ID_CEC-22-7512|ST_2|CODE_15057|SX_M|RISK_3|AGE_31|SES_2|SCO_2|CD4_1|DRUG_0|MET_NA|APP_1|RES_1|REC_0|VEN_1|CL_97|NAT_mex|2022-05-13"
      ],
      "attributes":[
        "BULK"
      ]
    },
    {
      "source":290,
      "target":302,
      "directed":false,
      "length":0.0109999,
      "support":0.0,
      "removed":false,
      "sequences":[
        "ID_CEC-20-1974|ST_1|CODE_09007|SX_M|RISK_3|AGE_24|SES_1|SCO_2|CD4_1|DRUG_0|MET_NA|APP_1|RES_1|REC_0|VEN_1|CL_97|NAT_mex|2020-11-10",
        "ID_CEC-22-9271|ST_1|CODE_09013|SX_M|RISK_3|AGE_20|SES_1|SCO_1|CD4_1|DRUG_1|MET_NA|APP_0|RES_1|REC_0|VEN_0|CL_97|NAT_mex|2022-10-12"
      ],
      "attributes":[
        "BULK"
      ]
    },
    {
      "source":1600,
      "target":1601,
      "directed":false,
      "length":0.0,
      "support":0.0,
      "removed":false,
      "sequences":[
        "ID_CEC-20-1983|ST_1|CODE_09016|SX_M|RISK_3|AGE_28|SES_2|SCO_3|CD4_2|DRUG_1|MET_NA|APP_1|RES_1|REC_1|VEN_0|CL_444|NAT_mex|2020-11-11",
        "ID_CEC-21-4599|ST_2|CODE_15058|SX_M|RISK_3|AGE_36|SES_1|SCO_2|CD4_2|DRUG_1|MET_NA|APP_1|RES_1|REC_0|VEN_1|CL_444|NAT_mex|2021-08-17"
      ],
      "attributes":[
        "BULK"
      ]
    },
    {
      "source":1600,
      "target":1602,
      "directed":false,
      "length":0.000352089,
      "support":0.0,
      "removed":false,
      "sequences":[
        "ID_CEC-20-1983|ST_1|CODE_09016|SX_M|RISK_3|AGE_28|SES_2|SCO_3|CD4_2|DRUG_1|MET_NA|APP_1|RES_1|REC_1|VEN_0|CL_444|NAT_mex|2020-11-11",
        "ID_CEC-21-4620|ST_2|CODE_15058|SX_M|RISK_3|AGE_30|SES_2|SCO_3|CD4_1|DRUG_0|MET_NA|APP_0|RES_1|REC_0|VEN_1|CL_444|NAT_mex|2021-08-19"
      ],
      "attributes":[
        "BULK"
      ]
    },
    {
      "source":1600,
      "target":1603,
      "directed":false,
      "length":0.00105791,
      "support":0.0,
      "removed":false,
      "sequences":[
        "ID_CEC-20-1983|ST_1|CODE_09016|SX_M|RISK_3|AGE_28|SES_2|SCO_3|CD4_2|DRUG_1|MET_NA|APP_1|RES_1|REC_1|VEN_0|CL_444|NAT_mex|2020-11-11",
        "ID_CEC-22-6744|ST_2|CODE_15058|SX_M|RISK_3|AGE_34|SES_2|SCO_3|CD4_3|DRUG_0|MET_NA|APP_1|RES_1|REC_0|VEN_0|CL_444|NAT_mex|2022-03-10"
      ],
      "attributes":[
        "BULK"
      ]
    },
    {
      "source":291,
      "target":292,
      "directed":false,
      "length":0.00921679,
      "support":0.0,
      "removed":false,
      "sequences":[
        "ID_CEC-20-1985|ST_1|CODE_09007|SX_M|RISK_3|AGE_29|SES_2|SCO_3|CD4_2|DRUG_1|MET_NA|APP_1|RES_1|REC_0|VEN_0|CL_97|NAT_mex|2020-11-11",
        "ID_CEC-21-2670|ST_2|CODE_15122|SX_M|RISK_3|AGE_24|SES_2|SCO_2|CD4_1|DRUG_0|MET_NA|APP_0|RES_1|REC_0|VEN_0|CL_97|NAT_mex|2021-02-15"
      ],
      "attributes":[
        "BULK"
      ]
    },
    {
      "source":291,
      "target":302,
      "directed":false,
      "length":0.0113618,
      "support":0.0,
      "removed":false,
      "sequences":[
        "ID_CEC-20-1985|ST_1|CODE_09007|SX_M|RISK_3|AGE_29|SES_2|SCO_3|CD4_2|DRUG_1|MET_NA|APP_1|RES_1|REC_0|VEN_0|CL_97|NAT_mex|2020-11-11",
        "ID_CEC-22-9271|ST_1|CODE_09013|SX_M|RISK_3|AGE_20|SES_1|SCO_1|CD4_1|DRUG_1|MET_NA|APP_0|RES_1|REC_0|VEN_0|CL_97|NAT_mex|2022-10-12"
      ],
      "attributes":[
        "BULK"
      ]
    },
    {
      "source":2709,
      "target":2708,
      "directed":false,
      "length":0.00211571,
      "support":0.0,
      "removed":false,
      "sequences":[
        "ID_CEC-20-1986|ST_2|CODE_15039|SX_M|RISK_NA|AGE_19|SES_NA|SCO_NA|CD4_1|DRUG_NA|MET_NA|APP_NA|RES_2|REC_0|VEN_NA|CL_262|NAT_NA|2020-11-11",
        "ID_CEC-20-2261|ST_2|CODE_15039|SX_M|RISK_3|AGE_31|SES_1|SCO_2|CD4_1|DRUG_0|MET_NA|APP_0|RES_2|REC_0|VEN_0|CL_262|NAT_mex|2020-12-11"
      ],
      "attributes":[
        "BULK"
      ]
    },
    {
      "source":1255,
      "target":1256,
      "directed":false,
      "length":0.0017609,
      "support":0.0,
      "removed":false,
      "sequences":[
        "ID_CEC-20-1988|ST_2|CODE_15081|SX_M|RISK_3|AGE_28|SES_2|SCO_2|CD4_1|DRUG_1|MET_NA|APP_1|RES_1|REC_0|VEN_0|CL_445|NAT_mex|2020-11-11",
        "ID_CEC-20-1989|ST_2|CODE_15081|SX_M|RISK_3|AGE_28|SES_2|SCO_2|CD4_1|DRUG_1|MET_NA|APP_0|RES_1|REC_0|VEN_0|CL_445|NAT_mex|2020-11-11"
      ],
      "attributes":[
        "BULK"
      ]
    },
    {
      "source":1255,
      "target":1257,
      "directed":false,
      "length":0.00140876,
      "support":0.0,
      "removed":false,
      "sequences":[
        "ID_CEC-20-1988|ST_2|CODE_15081|SX_M|RISK_3|AGE_28|SES_2|SCO_2|CD4_1|DRUG_1|MET_NA|APP_1|RES_1|REC_0|VEN_0|CL_445|NAT_mex|2020-11-11",
        "ID_CEC-22-8115|ST_1|CODE_09014|SX_M|RISK_3|AGE_34|SES_2|SCO_3|CD4_2|DRUG_1|MET_NA|APP_0|RES_1|REC_0|VEN_0|CL_445|NAT_mex|2022-06-29"
      ],
      "attributes":[
        "BULK"
      ]
    },
    {
      "source":1255,
      "target":1258,
      "directed":false,
      "length":0.00459589,
      "support":0.0,
      "removed":false,
      "sequences":[
        "ID_CEC-20-1988|ST_2|CODE_15081|SX_M|RISK_3|AGE_28|SES_2|SCO_2|CD4_1|DRUG_1|MET_NA|APP_1|RES_1|REC_0|VEN_0|CL_445|NAT_mex|2020-11-11",
        "ID_CEC-22-8116|ST_2|CODE_15053|SX_M|RISK_3|AGE_36|SES_1|SCO_3|CD4_2|DRUG_1|MET_NA|APP_0|RES_1|REC_0|VEN_1|CL_445|NAT_mex|2022-06-29"
      ],
      "attributes":[
        "BULK"
      ]
    },
    {
      "source":1255,
      "target":1259,
      "directed":false,
      "length":0.00352703,
      "support":0.0,
      "removed":false,
      "sequences":[
        "ID_CEC-20-1988|ST_2|CODE_15081|SX_M|RISK_3|AGE_28|SES_2|SCO_2|CD4_1|DRUG_1|MET_NA|APP_1|RES_1|REC_0|VEN_0|CL_445|NAT_mex|2020-11-11",
        "ID_CEC-22-8878|ST_1|CODE_09015|SX_M|RISK_3|AGE_54|SES_1|SCO_3|CD4_1|DRUG_1|MET_NA|APP_1|RES_1|REC_0|VEN_0|CL_445|NAT_mex|2022-09-05"
      ],
      "attributes":[
        "BULK"
      ]
    },
    {
      "source":1256,
      "target":1257,
      "directed":false,
      "length":0.00352703,
      "support":0.0,
      "removed":false,
      "sequences":[
        "ID_CEC-20-1989|ST_2|CODE_15081|SX_M|RISK_3|AGE_28|SES_2|SCO_2|CD4_1|DRUG_1|MET_NA|APP_0|RES_1|REC_0|VEN_0|CL_445|NAT_mex|2020-11-11",
        "ID_CEC-22-8115|ST_1|CODE_09014|SX_M|RISK_3|AGE_34|SES_2|SCO_3|CD4_2|DRUG_1|MET_NA|APP_0|RES_1|REC_0|VEN_0|CL_445|NAT_mex|2022-06-29"
      ],
      "attributes":[
        "BULK"
      ]
    },
    {
      "source":1256,
      "target":1258,
      "directed":false,
      "length":0.00672516,
      "support":0.0,
      "removed":false,
      "sequences":[
        "ID_CEC-20-1989|ST_2|CODE_15081|SX_M|RISK_3|AGE_28|SES_2|SCO_2|CD4_1|DRUG_1|MET_NA|APP_0|RES_1|REC_0|VEN_0|CL_445|NAT_mex|2020-11-11",
        "ID_CEC-22-8116|ST_2|CODE_15053|SX_M|RISK_3|AGE_36|SES_1|SCO_3|CD4_2|DRUG_1|MET_NA|APP_0|RES_1|REC_0|VEN_1|CL_445|NAT_mex|2022-06-29"
      ],
      "attributes":[
        "BULK"
      ]
    },
    {
      "source":1256,
      "target":1259,
      "directed":false,
      "length":0.00458939,
      "support":0.0,
      "removed":false,
      "sequences":[
        "ID_CEC-20-1989|ST_2|CODE_15081|SX_M|RISK_3|AGE_28|SES_2|SCO_2|CD4_1|DRUG_1|MET_NA|APP_0|RES_1|REC_0|VEN_0|CL_445|NAT_mex|2020-11-11",
        "ID_CEC-22-8878|ST_1|CODE_09015|SX_M|RISK_3|AGE_54|SES_1|SCO_3|CD4_1|DRUG_1|MET_NA|APP_1|RES_1|REC_0|VEN_0|CL_445|NAT_mex|2022-09-05"
      ],
      "attributes":[
        "BULK"
      ]
    },
    {
      "source":775,
      "target":768,
      "directed":false,
      "length":0.00885771,
      "support":0.0,
      "removed":false,
      "sequences":[
        "ID_CEC-20-1991|ST_1|CODE_09015|SX_M|RISK_3|AGE_23|SES_2|SCO_2|CD4_2|DRUG_1|MET_NA|APP_1|RES_1|REC_0|VEN_0|CL_397|NAT_mex|2020-11-11",
        "ID_CEC-21-3411|ST_1|CODE_09006|SX_M|RISK_3|AGE_47|SES_1|SCO_3|CD4_1|DRUG_0|MET_NA|APP_1|RES_1|REC_0|VEN_1|CL_397|NAT_mex|2021-04-22"
      ],
      "attributes":[
        "BULK"
      ]
    },
    {
      "source":775,
      "target":769,
      "directed":false,
      "length":0.0138692,
      "support":0.0,
      "removed":false,
      "sequences":[
        "ID_CEC-20-1991|ST_1|CODE_09015|SX_M|RISK_3|AGE_23|SES_2|SCO_2|CD4_2|DRUG_1|MET_NA|APP_1|RES_1|REC_0|VEN_0|CL_397|NAT_mex|2020-11-11",
        "ID_CEC-21-3973|ST_1|CODE_09015|SX_M|RISK_3|AGE_39|SES_2|SCO_3|CD4_2|DRUG_1|MET_NA|APP_1|RES_1|REC_1|VEN_1|CL_397|NAT_cri|2021-06-14"
      ],
      "attributes":[
        "BULK"
      ]
    },
    {
      "source":775,
      "target":770,
      "directed":false,
      "length":0.013876,
      "support":0.0,
      "removed":false,
      "sequences":[
        "ID_CEC-20-1991|ST_1|CODE_09015|SX_M|RISK_3|AGE_23|SES_2|SCO_2|CD4_2|DRUG_1|MET_NA|APP_1|RES_1|REC_0|VEN_0|CL_397|NAT_mex|2020-11-11",
        "ID_CEC-21-4834|ST_1|CODE_09002|SX_M|RISK_3|AGE_32|SES_1|SCO_3|CD4_1|DRUG_0|MET_NA|APP_0|RES_1|REC_0|VEN_0|CL_397|NAT_mex|2021-09-13"
      ],
      "attributes":[
        "BULK"
      ]
    },
    {
      "source":775,
      "target":771,
      "directed":false,
      "length":0.00140875,
      "support":0.0,
      "removed":false,
      "sequences":[
        "ID_CEC-20-1991|ST_1|CODE_09015|SX_M|RISK_3|AGE_23|SES_2|SCO_2|CD4_2|DRUG_1|MET_NA|APP_1|RES_1|REC_0|VEN_0|CL_397|NAT_mex|2020-11-11",
        "ID_CEC-21-5593|ST_1|CODE_09014|SX_M|RISK_3|AGE_25|SES_2|SCO_3|CD4_2|DRUG_1|MET_NA|APP_1|RES_1|REC_0|VEN_0|CL_397|NAT_mex|2021-11-12"
      ],
      "attributes":[
        "BULK"
      ]
    },
    {
      "source":775,
      "target":773,
      "directed":false,
      "length":0.0106523,
      "support":0.0,
      "removed":false,
      "sequences":[
        "ID_CEC-20-1991|ST_1|CODE_09015|SX_M|RISK_3|AGE_23|SES_2|SCO_2|CD4_2|DRUG_1|MET_NA|APP_1|RES_1|REC_0|VEN_0|CL_397|NAT_mex|2020-11-11",
        "ID_CEC-22-8337|ST_1|CODE_09015|SX_M|RISK_NA|AGE_35|SES_NA|SCO_NA|CD4_1|DRUG_NA|MET_NA|APP_NA|RES_1|REC_0|VEN_NA|CL_397|NAT_NA|2022-07-15"
      ],
      "attributes":[
        "BULK"
      ]
    },
    {
      "source":634,
      "target":635,
      "directed":false,
      "length":0.00885785,
      "support":0.0,
      "removed":false,
      "sequences":[
        "ID_CEC-20-1996|ST_1|CODE_09005|SX_M|RISK_3|AGE_19|SES_2|SCO_2|CD4_2|DRUG_0|MET_NA|APP_0|RES_3|REC_0|VEN_1|CL_50|NAT_mex|2020-11-11",
        "ID_CEC-21-3548|ST_1|CODE_09015|SX_M|RISK_3|AGE_25|SES_2|SCO_2|CD4_1|DRUG_1|MET_NA|APP_0|RES_3|REC_0|VEN_0|CL_50|NAT_mex|2021-05-06"
      ],
      "attributes":[
        "BULK"
      ]
    },
    {
      "source":634,
      "target":637,
      "directed":false,
      "length":0.0137107,
      "support":0.0,
      "removed":false,
      "sequences":[
        "ID_CEC-20-1996|ST_1|CODE_09005|SX_M|RISK_3|AGE_19|SES_2|SCO_2|CD4_2|DRUG_0|MET_NA|APP_0|RES_3|REC_0|VEN_1|CL_50|NAT_mex|2020-11-11",
        "ID_CEC-22-6908|ST_1|CODE_09011|SX_M|RISK_3|AGE_24|SES_2|SCO_2|CD4_2|DRUG_1|MET_NA|APP_1|RES_3|REC_0|VEN_1|CL_50|NAT_mex|2022-03-24"
      ],
      "attributes":[
        "BULK"
      ]
    },
    {
      "source":634,
      "target":639,
      "directed":false,
      "length":0.0113647,
      "support":0.0,
      "removed":false,
      "sequences":[
        "ID_CEC-20-1996|ST_1|CODE_09005|SX_M|RISK_3|AGE_19|SES_2|SCO_2|CD4_2|DRUG_0|MET_NA|APP_0|RES_3|REC_0|VEN_1|CL_50|NAT_mex|2020-11-11",
        "ID_CEC-22-9350|ST_1|CODE_09015|SX_M|RISK_3|AGE_19|SES_2|SCO_2|CD4_2|DRUG_1|MET_NA|APP_1|RES_3|REC_0|VEN_0|CL_50|NAT_mex|2022-10-20"
      ],
      "attributes":[
        "BULK"
      ]
    },
    {
      "source":2064,
      "target":2062,
      "directed":false,
      "length":0.00995007,
      "support":0.0,
      "removed":false,
      "sequences":[
        "ID_CEC-20-2005|ST_1|CODE_09015|SX_M|RISK_3|AGE_36|SES_1|SCO_3|CD4_2|DRUG_1|MET_NA|APP_1|RES_1|REC_0|VEN_0|CL_886|NAT_mex|2020-11-12",
        "ID_CEC-21-3089|ST_1|CODE_09014|SX_M|RISK_3|AGE_29|SES_1|SCO_3|CD4_1|DRUG_0|MET_NA|APP_1|RES_1|REC_0|VEN_1|CL_886|NAT_mex|2021-03-26"
      ],
      "attributes":[
        "BULK"
      ]
    },
    {
      "source":2064,
      "target":2063,
      "directed":false,
      "length":0.00851054,
      "support":0.0,
      "removed":false,
      "sequences":[
        "ID_CEC-20-2005|ST_1|CODE_09015|SX_M|RISK_3|AGE_36|SES_1|SCO_3|CD4_2|DRUG_1|MET_NA|APP_1|RES_1|REC_0|VEN_0|CL_886|NAT_mex|2020-11-12",
        "ID_CEC-22-9820|ST_1|CODE_09015|SX_M|RISK_3|AGE_30|SES_2|SCO_3|CD4_2|DRUG_1|MET_NA|APP_0|RES_1|REC_0|VEN_0|CL_886|NAT_mex|2022-12-09"
      ],
      "attributes":[
        "BULK"
      ]
    },
    {
      "source":1022,
      "target":1023,
      "directed":false,
      "length":0.000351948,
      "support":0.0,
      "removed":false,
      "sequences":[
        "ID_CEC-20-2007|ST_2|CODE_15057|SX_M|RISK_3|AGE_20|SES_1|SCO_2|CD4_1|DRUG_0|MET_NA|APP_0|RES_1|REC_0|VEN_0|CL_13|NAT_mex|2020-11-12",
        "ID_CEC-20-2069|ST_2|CODE_15109|SX_M|RISK_3|AGE_20|SES_2|SCO_2|CD4_1|DRUG_1|MET_NA|APP_1|RES_1|REC_0|VEN_1|CL_13|NAT_mex|2020-11-20"
      ],
      "attributes":[
        "BULK"
      ]
    },
    {
      "source":1022,
      "target":1024,
      "directed":false,
      "length":0.00779302,
      "support":0.0,
      "removed":false,
      "sequences":[
        "ID_CEC-20-2007|ST_2|CODE_15057|SX_M|RISK_3|AGE_20|SES_1|SCO_2|CD4_1|DRUG_0|MET_NA|APP_0|RES_1|REC_0|VEN_0|CL_13|NAT_mex|2020-11-12",
        "ID_CEC-21-2538|ST_1|CODE_09007|SX_M|RISK_3|AGE_20|SES_1|SCO_2|CD4_2|DRUG_1|MET_NA|APP_1|RES_2|REC_0|VEN_NA|CL_13|NAT_mex|2021-02-02"
      ],
      "attributes":[
        "BULK"
      ]
    },
    {
      "source":1022,
      "target":1025,
      "directed":false,
      "length":0.00458892,
      "support":0.0,
      "removed":false,
      "sequences":[
        "ID_CEC-20-2007|ST_2|CODE_15057|SX_M|RISK_3|AGE_20|SES_1|SCO_2|CD4_1|DRUG_0|MET_NA|APP_0|RES_1|REC_0|VEN_0|CL_13|NAT_mex|2020-11-12",
        "ID_CEC-21-3816|ST_2|CODE_15081|SX_M|RISK_3|AGE_25|SES_2|SCO_2|CD4_1|DRUG_1|MET_NA|APP_1|RES_1|REC_0|VEN_0|CL_13|NAT_mex|2021-05-31"
      ],
      "attributes":[
        "BULK"
      ]
    },
    {
      "source":1022,
      "target":1026,
      "directed":false,
      "length":0.00423457,
      "support":0.0,
      "removed":false,
      "sequences":[
        "ID_CEC-20-2007|ST_2|CODE_15057|SX_M|RISK_3|AGE_20|SES_1|SCO_2|CD4_1|DRUG_0|MET_NA|APP_0|RES_1|REC_0|VEN_0|CL_13|NAT_mex|2020-11-12",
        "ID_CEC-21-4220|ST_1|CODE_09016|SX_M|RISK_3|AGE_20|SES_2|SCO_2|CD4_1|DRUG_0|MET_NA|APP_0|RES_1|REC_0|VEN_NA|CL_13|NAT_mex|2021-07-07"
      ],
      "attributes":[
        "BULK"
      ]
    },
    {
      "source":900,
      "target":901,
      "directed":false,
      "length":0.0120983,
      "support":0.0,
      "removed":false,
      "sequences":[
        "ID_CEC-20-2008|ST_1|CODE_09014|SX_F|RISK_1|AGE_26|SES_2|SCO_2|CD4_2|DRUG_0|MET_NA|APP_NA|RES_1|REC_0|VEN_NA|CL_315|NAT_mex|2020-11-12",
        "ID_CEC-21-5585|ST_2|CODE_15033|SX_M|RISK_3|AGE_34|SES_2|SCO_2|CD4_2|DRUG_1|MET_NA|APP_1|RES_1|REC_1|VEN_0|CL_315|NAT_mex|2021-11-18"
      ],
      "attributes":[
        "BULK"
      ]
    },
    {
      "source":900,
      "target":902,
      "directed":false,
      "length":0.00388631,
      "support":0.0,
      "removed":false,
      "sequences":[
        "ID_CEC-20-2008|ST_1|CODE_09014|SX_F|RISK_1|AGE_26|SES_2|SCO_2|CD4_2|DRUG_0|MET_NA|APP_NA|RES_1|REC_0|VEN_NA|CL_315|NAT_mex|2020-11-12",
        "ID_CEC-22-6841|ST_1|CODE_09010|SX_M|RISK_2|AGE_31|SES_1|SCO_2|CD4_1|DRUG_1|MET_NA|APP_0|RES_1|REC_0|VEN_0|CL_315|NAT_mex|2022-03-16"
      ],
      "attributes":[
        "BULK"
      ]
    },
    {
      "source":900,
      "target":903,
      "directed":false,
      "length":0.0115637,
      "support":0.0,
      "removed":false,
      "sequences":[
        "ID_CEC-20-2008|ST_1|CODE_09014|SX_F|RISK_1|AGE_26|SES_2|SCO_2|CD4_2|DRUG_0|MET_NA|APP_NA|RES_1|REC_0|VEN_NA|CL_315|NAT_mex|2020-11-12",
        "ID_CEC-22-8837|ST_1|CODE_09015|SX_M|RISK_3|AGE_33|SES_1|SCO_3|CD4_1|DRUG_0|MET_NA|APP_1|RES_1|REC_0|VEN_0|CL_315|NAT_mex|2022-08-31"
      ],
      "attributes":[
        "BULK"
      ]
    },
    {
      "source":1260,
      "target":1264,
      "directed":false,
      "length":0.000351835,
      "support":0.0,
      "removed":false,
      "sequences":[
        "ID_CEC-20-2012|ST_1|CODE_09007|SX_M|RISK_2|AGE_18|SES_1|SCO_2|CD4_1|DRUG_0|MET_NA|APP_0|RES_2|REC_0|VEN_0|CL_24|NAT_mex|2020-11-13",
        "ID_CEC-20-2082|ST_1|CODE_09007|SX_M|RISK_3|AGE_19|SES_2|SCO_2|CD4_2|DRUG_0|MET_NA|APP_1|RES_2|REC_0|VEN_0|CL_24|NAT_mex|2020-11-23"
      ],
      "attributes":[
        "BULK"
      ]
    },
    {
      "source":1260,
      "target":1263,
      "directed":false,
      "length":0.00671933,
      "support":0.0,
      "removed":false,
      "sequences":[
        "ID_CEC-20-2012|ST_1|CODE_09007|SX_M|RISK_2|AGE_18|SES_1|SCO_2|CD4_1|DRUG_0|MET_NA|APP_0|RES_2|REC_0|VEN_0|CL_24|NAT_mex|2020-11-13",
        "ID_CEC-20-2191|ST_1|CODE_09007|SX_M|RISK_NA|AGE_27|SES_NA|SCO_NA|CD4_2|DRUG_NA|MET_NA|APP_NA|RES_2|REC_0|VEN_NA|CL_24|NAT_NA|2020-12-03"
      ],
      "attributes":[
        "BULK"
      ]
    },
    {
      "source":1260,
      "target":1261,
      "directed":false,
      "length":0.00105605,
      "support":0.0,
      "removed":false,
      "sequences":[
        "ID_CEC-20-2012|ST_1|CODE_09007|SX_M|RISK_2|AGE_18|SES_1|SCO_2|CD4_1|DRUG_0|MET_NA|APP_0|RES_2|REC_0|VEN_0|CL_24|NAT_mex|2020-11-13",
        "ID_CEC-21-3609|ST_1|CODE_09007|SX_M|RISK_3|AGE_26|SES_1|SCO_2|CD4_2|DRUG_0|MET_NA|APP_1|RES_2|REC_0|VEN_0|CL_24|NAT_mex|2021-05-11"
      ],
      "attributes":[
        "BULK"
      ]
    },
    {
      "source":1260,
      "target":1262,
      "directed":false,
      "length":0.0135081,
      "support":0.0,
      "removed":false,
      "sequences":[
        "ID_CEC-20-2012|ST_1|CODE_09007|SX_M|RISK_2|AGE_18|SES_1|SCO_2|CD4_1|DRUG_0|MET_NA|APP_0|RES_2|REC_0|VEN_0|CL_24|NAT_mex|2020-11-13",
        "ID_CEC-21-4548|ST_1|CODE_09015|SX_M|RISK_NA|AGE_34|SES_NA|SCO_3|CD4_1|DRUG_NA|MET_NA|APP_NA|RES_2|REC_0|VEN_NA|CL_NA|NAT_mex|2021-08-12"
      ],
      "attributes":[
        "BULK"
      ]
    },
    {
      "source":1549,
      "target":1550,
      "directed":false,
      "length":0.00176093,
      "support":0.0,
      "removed":false,
      "sequences":[
        "ID_CEC-20-2018|ST_1|CODE_09007|SX_M|RISK_3|AGE_29|SES_1|SCO_NA|CD4_2|DRUG_1|MET_NA|APP_1|RES_1|REC_0|VEN_NA|CL_240|NAT_mex|2020-11-13",
        "ID_CEC-21-5419|ST_1|CODE_09011|SX_M|RISK_3|AGE_24|SES_2|SCO_2|CD4_2|DRUG_0|MET_NA|APP_1|RES_1|REC_0|VEN_0|CL_240|NAT_mex|2021-11-01"
      ],
      "attributes":[
        "BULK"
      ]
    },
    {
      "source":1549,
      "target":1551,
      "directed":false,
      "length":0.0120842,
      "support":0.0,
      "removed":false,
      "sequences":[
        "ID_CEC-20-2018|ST_1|CODE_09007|SX_M|RISK_3|AGE_29|SES_1|SCO_NA|CD4_2|DRUG_1|MET_NA|APP_1|RES_1|REC_0|VEN_NA|CL_240|NAT_mex|2020-11-13",
        "ID_CEC-22-6042|ST_2|CODE_15090|SX_M|RISK_3|AGE_26|SES_1|SCO_3|CD4_1|DRUG_0|MET_NA|APP_0|RES_1|REC_0|VEN_1|CL_240|NAT_mex|2022-01-10"
      ],
      "attributes":[
        "BULK"
      ]
    },
    {
      "source":2710,
      "target":2711,
      "directed":false,
      "length":0.00743594,
      "support":0.0,
      "removed":false,
      "sequences":[
        "ID_CEC-20-2019|ST_1|CODE_09010|SX_F|RISK_1|AGE_23|SES_2|SCO_2|CD4_2|DRUG_0|MET_NA|APP_NA|RES_2|REC_0|VEN_NA|CL_887|NAT_mex|2020-11-13",
        "ID_CEC-21-5531|ST_1|CODE_09008|SX_M|RISK_3|AGE_23|SES_1|SCO_2|CD4_1|DRUG_1|MET_NA|APP_0|RES_2|REC_0|VEN_1|CL_887|NAT_mex|2021-11-11"
      ],
      "attributes":[
        "BULK"
      ]
    },
    {
      "source":2065,
      "target":2066,
      "directed":false,
      "length":0.0102422,
      "support":0.0,
      "removed":false,
      "sequences":[
        "ID_CEC-20-2026|ST_1|CODE_09007|SX_M|RISK_3|AGE_31|SES_1|SCO_2|CD4_2|DRUG_1|MET_NA|APP_1|RES_1|REC_0|VEN_0|CL_99|NAT_mex|2020-11-13",
        "ID_CEC-21-2354|ST_1|CODE_09007|SX_M|RISK_3|AGE_32|SES_1|SCO_2|CD4_2|DRUG_NA|MET_1|APP_NA|RES_1|REC_0|VEN_0|CL_99|NAT_mex|2021-01-12"
      ],
      "attributes":[
        "BULK"
      ]
    },
    {
      "source":2065,
      "target":2067,
      "directed":false,
      "length":0.0106529,
      "support":0.0,
      "removed":false,
      "sequences":[
        "ID_CEC-20-2026|ST_1|CODE_09007|SX_M|RISK_3|AGE_31|SES_1|SCO_2|CD4_2|DRUG_1|MET_NA|APP_1|RES_1|REC_0|VEN_0|CL_99|NAT_mex|2020-11-13",
        "ID_CEC-21-2687|ST_1|CODE_09011|SX_M|RISK_3|AGE_19|SES_1|SCO_2|CD4_1|DRUG_1|MET_NA|APP_0|RES_1|REC_0|VEN_1|CL_99|NAT_mex|2021-02-17"
      ],
      "attributes":[
        "BULK"
      ]
    },
    {
      "source":1485,
      "target":1486,
      "directed":false,
      "length":0.0110093,
      "support":0.0,
      "removed":false,
      "sequences":[
        "ID_CEC-20-2027|ST_2|CODE_15031|SX_M|RISK_NA|AGE_31|SES_NA|SCO_NA|CD4_1|DRUG_NA|MET_NA|APP_NA|RES_1|REC_0|VEN_NA|CL_193|NAT_mex|2020-11-13",
        "ID_CEC-22-7286|ST_2|CODE_15058|SX_M|RISK_3|AGE_29|SES_1|SCO_2|CD4_2|DRUG_1|MET_NA|APP_0|RES_1|REC_0|VEN_1|CL_193|NAT_mex|2022-04-26"
      ],
      "attributes":[
        "BULK"
      ]
    },
    {
      "source":1485,
      "target":1487,
      "directed":false,
      "length":0.00923249,
      "support":0.0,
      "removed":false,
      "sequences":[
        "ID_CEC-20-2027|ST_2|CODE_15031|SX_M|RISK_NA|AGE_31|SES_NA|SCO_NA|CD4_1|DRUG_NA|MET_NA|APP_NA|RES_1|REC_0|VEN_NA|CL_193|NAT_mex|2020-11-13",
        "ID_CEC-22-9260|ST_2|CODE_15031|SX_M|RISK_3|AGE_37|SES_1|SCO_2|CD4_1|DRUG_0|MET_NA|APP_1|RES_1|REC_0|VEN_0|CL_193|NAT_mex|2022-10-10"
      ],
      "attributes":[
        "BULK"
      ]
    },
    {
      "source":1172,
      "target":1173,
      "directed":false,
      "length":0.0117259,
      "support":0.0,
      "removed":false,
      "sequences":[
        "ID_CEC-20-2034|ST_1|CODE_09007|SX_M|RISK_3|AGE_25|SES_2|SCO_2|CD4_1|DRUG_0|MET_NA|APP_1|RES_1|REC_0|VEN_1|CL_325|NAT_mex|2020-11-18",
        "ID_CEC-21-2356|ST_1|CODE_09013|SX_M|RISK_3|AGE_24|SES_2|SCO_3|CD4_1|DRUG_0|MET_NA|APP_1|RES_1|REC_0|VEN_1|CL_325|NAT_mex|2021-01-11"
      ],
      "attributes":[
        "BULK"
      ]
    },
    {
      "source":2712,
      "target":2713,
      "directed":false,
      "length":0.0067286,
      "support":0.0,
      "removed":false,
      "sequences":[
        "ID_CEC-20-2035|ST_1|CODE_09006|SX_M|RISK_2|AGE_63|SES_1|SCO_2|CD4_1|DRUG_0|MET_NA|APP_0|RES_1|REC_0|VEN_0|CL_354|NAT_mex|2020-11-17",
        "ID_CEC-22-7950|ST_1|CODE_09015|SX_M|RISK_NA|AGE_47|SES_NA|SCO_NA|CD4_2|DRUG_NA|MET_NA|APP_NA|RES_1|REC_0|VEN_NA|CL_354|NAT_NA|2022-06-14"
      ],
      "attributes":[
        "BULK"
      ]
    },
    {
      "source":559,
      "target":551,
      "directed":false,
      "length":0.00957695,
      "support":0.0,
      "removed":false,
      "sequences":[
        "ID_CEC-20-2045|ST_1|CODE_09011|SX_M|RISK_3|AGE_23|SES_2|SCO_2|CD4_2|DRUG_1|MET_NA|APP_0|RES_1|REC_0|VEN_1|CL_237|NAT_mex|2020-11-17",
        "ID_CEC-20-2273|ST_2|CODE_15025|SX_M|RISK_3|AGE_21|SES_1|SCO_3|CD4_2|DRUG_0|MET_NA|APP_1|RES_1|REC_NA|VEN_0|CL_237|NAT_mex|2020-12-11"
      ],
      "attributes":[
        "BULK"
      ]
    },
    {
      "source":559,
      "target":552,
      "directed":false,
      "length":0.0106553,
      "support":0.0,
      "removed":false,
      "sequences":[
        "ID_CEC-20-2045|ST_1|CODE_09011|SX_M|RISK_3|AGE_23|SES_2|SCO_2|CD4_2|DRUG_1|MET_NA|APP_0|RES_1|REC_0|VEN_1|CL_237|NAT_mex|2020-11-17",
        "ID_CEC-21-4187|ST_2|CODE_15058|SX_M|RISK_3|AGE_31|SES_2|SCO_3|CD4_1|DRUG_1|MET_NA|APP_1|RES_1|REC_0|VEN_NA|CL_237|NAT_mex|2021-07-02"
      ],
      "attributes":[
        "BULK"
      ]
    },
    {
      "source":559,
      "target":553,
      "directed":false,
      "length":0.0121092,
      "support":0.0,
      "removed":false,
      "sequences":[
        "ID_CEC-20-2045|ST_1|CODE_09011|SX_M|RISK_3|AGE_23|SES_2|SCO_2|CD4_2|DRUG_1|MET_NA|APP_0|RES_1|REC_0|VEN_1|CL_237|NAT_mex|2020-11-17",
        "ID_CEC-21-5022|ST_1|CODE_09015|SX_M|RISK_3|AGE_34|SES_2|SCO_3|CD4_1|DRUG_1|MET_NA|APP_1|RES_1|REC_0|VEN_1|CL_237|NAT_mex|2021-09-29"
      ],
      "attributes":[
        "BULK"
      ]
    },
    {
      "source":559,
      "target":554,
      "directed":false,
      "length":0.0124595,
      "support":0.0,
      "removed":false,
      "sequences":[
        "ID_CEC-20-2045|ST_1|CODE_09011|SX_M|RISK_3|AGE_23|SES_2|SCO_2|CD4_2|DRUG_1|MET_NA|APP_0|RES_1|REC_0|VEN_1|CL_237|NAT_mex|2020-11-17",
        "ID_CEC-22-6651|ST_2|CODE_15035|SX_M|RISK_3|AGE_24|SES_2|SCO_2|CD4_1|DRUG_0|MET_NA|APP_1|RES_1|REC_0|VEN_NA|CL_237|NAT_mex|2022-03-02"
      ],
      "attributes":[
        "BULK"
      ]
    },
    {
      "source":559,
      "target":555,
      "directed":false,
      "length":0.00993819,
      "support":0.0,
      "removed":false,
      "sequences":[
        "ID_CEC-20-2045|ST_1|CODE_09011|SX_M|RISK_3|AGE_23|SES_2|SCO_2|CD4_2|DRUG_1|MET_NA|APP_0|RES_1|REC_0|VEN_1|CL_237|NAT_mex|2020-11-17",
        "ID_CEC-22-7116|ST_1|CODE_09011|SX_M|RISK_3|AGE_34|SES_1|SCO_2|CD4_1|DRUG_1|MET_NA|APP_NA|RES_1|REC_0|VEN_NA|CL_237|NAT_mex|2022-04-07"
      ],
      "attributes":[
        "BULK"
      ]
    },
    {
      "source":559,
      "target":557,
      "directed":false,
      "length":0.0113763,
      "support":0.0,
      "removed":false,
      "sequences":[
        "ID_CEC-20-2045|ST_1|CODE_09011|SX_M|RISK_3|AGE_23|SES_2|SCO_2|CD4_2|DRUG_1|MET_NA|APP_0|RES_1|REC_0|VEN_1|CL_237|NAT_mex|2020-11-17",
        "ID_CEC-22-8847|ST_2|CODE_15057|SX_M|RISK_3|AGE_26|SES_2|SCO_3|CD4_2|DRUG_1|MET_NA|APP_1|RES_1|REC_0|VEN_1|CL_237|NAT_mex|2022-09-01"
      ],
      "attributes":[
        "BULK"
      ]
    },
    {
      "source":188,
      "target":171,
      "directed":false,
      "length":0.00246807,
      "support":0.0,
      "removed":false,
      "sequences":[
        "ID_CEC-20-2047|ST_1|CODE_09014|SX_M|RISK_3|AGE_33|SES_2|SCO_3|CD4_2|DRUG_1|MET_1|APP_1|RES_1|REC_0|VEN_0|CL_109|NAT_mex|2020-11-18",
        "ID_CEC-21-3810|ST_1|CODE_09006|SX_M|RISK_3|AGE_23|SES_1|SCO_2|CD4_2|DRUG_0|MET_NA|APP_0|RES_1|REC_0|VEN_NA|CL_109|NAT_mex|2021-05-27"
      ],
      "attributes":[
        "BULK"
      ]
    },
    {
      "source":188,
      "target":172,
      "directed":false,
      "length":0.0074324,
      "support":0.0,
      "removed":false,
      "sequences":[
        "ID_CEC-20-2047|ST_1|CODE_09014|SX_M|RISK_3|AGE_33|SES_2|SCO_3|CD4_2|DRUG_1|MET_1|APP_1|RES_1|REC_0|VEN_0|CL_109|NAT_mex|2020-11-18",
        "ID_CEC-21-4047|ST_1|CODE_09002|SX_M|RISK_3|AGE_23|SES_1|SCO_2|CD4_1|DRUG_0|MET_NA|APP_0|RES_1|REC_0|VEN_0|CL_109|NAT_mex|2021-06-21"
      ],
      "attributes":[
        "BULK"
      ]
    },
    {
      "source":188,
      "target":173,
      "directed":false,
      "length":0.0049452,
      "support":0.0,
      "removed":false,
      "sequences":[
        "ID_CEC-20-2047|ST_1|CODE_09014|SX_M|RISK_3|AGE_33|SES_2|SCO_3|CD4_2|DRUG_1|MET_1|APP_1|RES_1|REC_0|VEN_0|CL_109|NAT_mex|2020-11-18",
        "ID_CEC-21-4611|ST_2|CODE_15033|SX_M|RISK_3|AGE_25|SES_1|SCO_3|CD4_1|DRUG_1|MET_NA|APP_1|RES_1|REC_0|VEN_1|CL_109|NAT_mex|2021-08-18"
      ],
      "attributes":[
        "BULK"
      ]
    },
    {
      "source":188,
      "target":174,
      "directed":false,
      "length":0.00743708,
      "support":0.0,
      "removed":false,
      "sequences":[
        "ID_CEC-20-2047|ST_1|CODE_09014|SX_M|RISK_3|AGE_33|SES_2|SCO_3|CD4_2|DRUG_1|MET_1|APP_1|RES_1|REC_0|VEN_0|CL_109|NAT_mex|2020-11-18",
        "ID_CEC-21-4687|ST_1|CODE_09006|SX_M|RISK_2|AGE_22|SES_2|SCO_2|CD4_1|DRUG_0|MET_NA|APP_1|RES_1|REC_0|VEN_NA|CL_109|NAT_mex|2021-08-26"
      ],
      "attributes":[
        "BULK"
      ]
    },
    {
      "source":188,
      "target":179,
      "directed":false,
      "length":0.00994607,
      "support":0.0,
      "removed":false,
      "sequences":[
        "ID_CEC-20-2047|ST_1|CODE_09014|SX_M|RISK_3|AGE_33|SES_2|SCO_3|CD4_2|DRUG_1|MET_1|APP_1|RES_1|REC_0|VEN_0|CL_109|NAT_mex|2020-11-18",
        "ID_CEC-21-5302|ST_1|CODE_09007|SX_M|RISK_3|AGE_20|SES_2|SCO_2|CD4_2|DRUG_1|MET_NA|APP_1|RES_1|REC_0|VEN_0|CL_109|NAT_mex|2021-10-21"
      ],
      "attributes":[
        "BULK"
      ]
    },
    {
      "source":188,
      "target":175,
      "directed":false,
      "length":0.00352631,
      "support":0.0,
      "removed":false,
      "sequences":[
        "ID_CEC-20-2047|ST_1|CODE_09014|SX_M|RISK_3|AGE_33|SES_2|SCO_3|CD4_2|DRUG_1|MET_1|APP_1|RES_1|REC_0|VEN_0|CL_109|NAT_mex|2020-11-18",
        "ID_CEC-22-6279|ST_2|CODE_15058|SX_M|RISK_3|AGE_27|SES_1|SCO_2|CD4_3|DRUG_1|MET_NA|APP_1|RES_1|REC_0|VEN_1|CL_109|NAT_mex|2022-01-28"
      ],
      "attributes":[
        "BULK"
      ]
    },
    {
      "source":188,
      "target":180,
      "directed":false,
      "length":0.00600558,
      "support":0.0,
      "removed":false,
      "sequences":[
        "ID_CEC-20-2047|ST_1|CODE_09014|SX_M|RISK_3|AGE_33|SES_2|SCO_3|CD4_2|DRUG_1|MET_1|APP_1|RES_1|REC_0|VEN_0|CL_109|NAT_mex|2020-11-18",
        "ID_CEC-22-7824|ST_2|CODE_15058|SX_M|RISK_3|AGE_51|SES_2|SCO_2|CD4_2|DRUG_1|MET_NA|APP_1|RES_1|REC_0|VEN_0|CL_109|NAT_mex|2022-06-03"
      ],
      "attributes":[
        "BULK"
      ]
    },
    {
      "source":188,
      "target":181,
      "directed":false,
      "length":0.0099353,
      "support":0.0,
      "removed":false,
      "sequences":[
        "ID_CEC-20-2047|ST_1|CODE_09014|SX_M|RISK_3|AGE_33|SES_2|SCO_3|CD4_2|DRUG_1|MET_1|APP_1|RES_1|REC_0|VEN_0|CL_109|NAT_mex|2020-11-18",
        "ID_CEC-22-8674|ST_1|CODE_09007|SX_M|RISK_3|AGE_25|SES_2|SCO_2|CD4_2|DRUG_1|MET_NA|APP_1|RES_1|REC_1|VEN_1|CL_109|NAT_mex|2022-08-18"
      ],
      "attributes":[
        "BULK"
      ]
    },
    {
      "source":188,
      "target":177,
      "directed":false,
      "length":0.00672369,
      "support":0.0,
      "removed":false,
      "sequences":[
        "ID_CEC-20-2047|ST_1|CODE_09014|SX_M|RISK_3|AGE_33|SES_2|SCO_3|CD4_2|DRUG_1|MET_1|APP_1|RES_1|REC_0|VEN_0|CL_109|NAT_mex|2020-11-18",
        "ID_CEC-22-8739|ST_1|CODE_07106|SX_M|RISK_3|AGE_30|SES_2|SCO_3|CD4_2|DRUG_1|MET_NA|APP_0|RES_1|REC_0|VEN_0|CL_109|NAT_mex|2022-08-24"
      ],
      "attributes":[
        "BULK"
      ]
    },
    {
      "source":188,
      "target":182,
      "directed":false,
      "length":0.00707813,
      "support":0.0,
      "removed":false,
      "sequences":[
        "ID_CEC-20-2047|ST_1|CODE_09014|SX_M|RISK_3|AGE_33|SES_2|SCO_3|CD4_2|DRUG_1|MET_1|APP_1|RES_1|REC_0|VEN_0|CL_109|NAT_mex|2020-11-18",
        "ID_CEC-22-8831|ST_1|CODE_09007|SX_M|RISK_3|AGE_20|SES_2|SCO_2|CD4_2|DRUG_1|MET_NA|APP_1|RES_1|REC_0|VEN_1|CL_109|NAT_mex|2022-09-01"
      ],
      "attributes":[
        "BULK"
      ]
    },
    {
      "source":188,
      "target":178,
      "directed":false,
      "length":0.00957727,
      "support":0.0,
      "removed":false,
      "sequences":[
        "ID_CEC-20-2047|ST_1|CODE_09014|SX_M|RISK_3|AGE_33|SES_2|SCO_3|CD4_2|DRUG_1|MET_1|APP_1|RES_1|REC_0|VEN_0|CL_109|NAT_mex|2020-11-18",
        "ID_CEC-22-9756|ST_1|CODE_09007|SX_M|RISK_3|AGE_29|SES_1|SCO_2|CD4_2|DRUG_0|MET_NA|APP_1|RES_1|REC_0|VEN_1|CL_109|NAT_mex|2022-12-05"
      ],
      "attributes":[
        "BULK"
      ]
    },
    {
      "source":2715,
      "target":2714,
      "directed":false,
      "length":0.0110205,
      "support":0.0,
      "removed":false,
      "sequences":[
        "ID_CEC-20-2056|ST_1|CODE_09006|SX_M|RISK_3|AGE_25|SES_1|SCO_2|CD4_2|DRUG_1|MET_NA|APP_1|RES_1|REC_0|VEN_0|CL_889|NAT_mex|2020-11-18",
        "ID_CEC-21-3557|ST_2|CODE_15058|SX_M|RISK_3|AGE_30|SES_1|SCO_3|CD4_1|DRUG_1|MET_NA|APP_1|RES_1|REC_0|VEN_1|CL_889|NAT_mex|2021-05-06"
      ],
      "attributes":[
        "BULK"
      ]
    },
    {
      "source":204,
      "target":191,
      "directed":false,
      "length":0.0120793,
      "support":0.0,
      "removed":false,
      "sequences":[
        "ID_CEC-20-2059|ST_1|CODE_09002|SX_M|RISK_3|AGE_26|SES_2|SCO_3|CD4_2|DRUG_0|MET_NA|APP_NA|RES_1|REC_0|VEN_NA|CL_194|NAT_mex|2020-11-19",
        "ID_CEC-21-4157|ST_1|CODE_09005|SX_M|RISK_3|AGE_28|SES_2|SCO_2|CD4_2|DRUG_NA|MET_NA|APP_NA|RES_1|REC_0|VEN_1|CL_194|NAT_mex|2021-06-30"
      ],
      "attributes":[
        "BULK"
      ]
    },
    {
      "source":204,
      "target":192,
      "directed":false,
      "length":0.0135267,
      "support":0.0,
      "removed":false,
      "sequences":[
        "ID_CEC-20-2059|ST_1|CODE_09002|SX_M|RISK_3|AGE_26|SES_2|SCO_3|CD4_2|DRUG_0|MET_NA|APP_NA|RES_1|REC_0|VEN_NA|CL_194|NAT_mex|2020-11-19",
        "ID_CEC-21-4787|ST_1|CODE_09002|SX_M|RISK_3|AGE_23|SES_1|SCO_2|CD4_2|DRUG_0|MET_NA|APP_0|RES_1|REC_0|VEN_0|CL_194|NAT_mex|2021-09-08"
      ],
      "attributes":[
        "BULK"
      ]
    },
    {
      "source":204,
      "target":200,
      "directed":false,
      "length":0.00708051,
      "support":0.0,
      "removed":false,
      "sequences":[
        "ID_CEC-20-2059|ST_1|CODE_09002|SX_M|RISK_3|AGE_26|SES_2|SCO_3|CD4_2|DRUG_0|MET_NA|APP_NA|RES_1|REC_0|VEN_NA|CL_194|NAT_mex|2020-11-19",
        "ID_CEC-22-7299|ST_1|CODE_09016|SX_M|RISK_3|AGE_28|SES_2|SCO_2|CD4_1|DRUG_1|MET_NA|APP_0|RES_1|REC_0|VEN_1|CL_194|NAT_mex|2022-04-27"
      ],
      "attributes":[
        "BULK"
      ]
    },
    {
      "source":1184,
      "target":1180,
      "directed":false,
      "length":0.0113751,
      "support":0.0,
      "removed":false,
      "sequences":[
        "ID_CEC-20-2064|ST_1|CODE_09006|SX_M|RISK_3|AGE_22|SES_1|SCO_3|CD4_2|DRUG_1|MET_NA|APP_1|RES_2|REC_0|VEN_1|CL_380|NAT_mex|2020-11-20",
        "ID_CEC-21-3714|ST_2|CODE_15013|SX_M|RISK_3|AGE_23|SES_2|SCO_3|CD4_2|DRUG_0|MET_NA|APP_1|RES_2|REC_0|VEN_0|CL_380|NAT_mex|2021-05-20"
      ],
      "attributes":[
        "BULK"
      ]
    },
    {
      "source":1184,
      "target":1181,
      "directed":false,
      "length":0.0120832,
      "support":0.0,
      "removed":false,
      "sequences":[
        "ID_CEC-20-2064|ST_1|CODE_09006|SX_M|RISK_3|AGE_22|SES_1|SCO_3|CD4_2|DRUG_1|MET_NA|APP_1|RES_2|REC_0|VEN_1|CL_380|NAT_mex|2020-11-20",
        "ID_CEC-21-5558|ST_1|CODE_09005|SX_M|RISK_3|AGE_25|SES_1|SCO_3|CD4_1|DRUG_0|MET_NA|APP_1|RES_2|REC_0|VEN_1|CL_380|NAT_mex|2021-11-16"
      ],
      "attributes":[
        "BULK"
      ]
    },
    {
      "source":1184,
      "target":1182,
      "directed":false,
      "length":0.0102984,
      "support":0.0,
      "removed":false,
      "sequences":[
        "ID_CEC-20-2064|ST_1|CODE_09006|SX_M|RISK_3|AGE_22|SES_1|SCO_3|CD4_2|DRUG_1|MET_NA|APP_1|RES_2|REC_0|VEN_1|CL_380|NAT_mex|2020-11-20",
        "ID_CEC-21-5712|ST_1|CODE_09003|SX_M|RISK_3|AGE_28|SES_2|SCO_3|CD4_1|DRUG_0|MET_NA|APP_1|RES_2|REC_0|VEN_1|CL_380|NAT_mex|2021-11-26"
      ],
      "attributes":[
        "BULK"
      ]
    },
    {
      "source":1446,
      "target":1447,
      "directed":false,
      "length":0.00851399,
      "support":0.0,
      "removed":false,
      "sequences":[
        "ID_CEC-20-2067|ST_1|CODE_09014|SX_M|RISK_3|AGE_58|SES_2|SCO_3|CD4_1|DRUG_0|MET_NA|APP_1|RES_1|REC_0|VEN_0|CL_323|NAT_mex|2020-11-20",
        "ID_CEC-21-2424|ST_1|CODE_09014|SX_M|RISK_3|AGE_46|SES_1|SCO_3|CD4_2|DRUG_0|MET_NA|APP_1|RES_1|REC_0|VEN_0|CL_323|NAT_mex|2021-01-20"
      ],
      "attributes":[
        "BULK"
      ]
    },
    {
      "source":1023,
      "target":1024,
      "directed":false,
      "length":0.0074352,
      "support":0.0,
      "removed":false,
      "sequences":[
        "ID_CEC-20-2069|ST_2|CODE_15109|SX_M|RISK_3|AGE_20|SES_2|SCO_2|CD4_1|DRUG_1|MET_NA|APP_1|RES_1|REC_0|VEN_1|CL_13|NAT_mex|2020-11-20",
        "ID_CEC-21-2538|ST_1|CODE_09007|SX_M|RISK_3|AGE_20|SES_1|SCO_2|CD4_2|DRUG_1|MET_NA|APP_1|RES_2|REC_0|VEN_NA|CL_13|NAT_mex|2021-02-02"
      ],
      "attributes":[
        "BULK"
      ]
    },
    {
      "source":1023,
      "target":1025,
      "directed":false,
      "length":0.00388014,
      "support":0.0,
      "removed":false,
      "sequences":[
        "ID_CEC-20-2069|ST_2|CODE_15109|SX_M|RISK_3|AGE_20|SES_2|SCO_2|CD4_1|DRUG_1|MET_NA|APP_1|RES_1|REC_0|VEN_1|CL_13|NAT_mex|2020-11-20",
        "ID_CEC-21-3816|ST_2|CODE_15081|SX_M|RISK_3|AGE_25|SES_2|SCO_2|CD4_1|DRUG_1|MET_NA|APP_1|RES_1|REC_0|VEN_0|CL_13|NAT_mex|2021-05-31"
      ],
      "attributes":[
        "BULK"
      ]
    },
    {
      "source":1023,
      "target":1026,
      "directed":false,
      "length":0.00352624,
      "support":0.0,
      "removed":false,
      "sequences":[
        "ID_CEC-20-2069|ST_2|CODE_15109|SX_M|RISK_3|AGE_20|SES_2|SCO_2|CD4_1|DRUG_1|MET_NA|APP_1|RES_1|REC_0|VEN_1|CL_13|NAT_mex|2020-11-20",
        "ID_CEC-21-4220|ST_1|CODE_09016|SX_M|RISK_3|AGE_20|SES_2|SCO_2|CD4_1|DRUG_0|MET_NA|APP_0|RES_1|REC_0|VEN_NA|CL_13|NAT_mex|2021-07-07"
      ],
      "attributes":[
        "BULK"
      ]
    },
    {
      "source":1949,
      "target":1948,
      "directed":false,
      "length":0.0137165,
      "support":0.0,
      "removed":false,
      "sequences":[
        "ID_CEC-20-2075|ST_1|CODE_09015|SX_M|RISK_3|AGE_55|SES_2|SCO_3|CD4_1|DRUG_1|MET_NA|APP_1|RES_1|REC_0|VEN_0|CL_21|NAT_mex|2020-11-23",
        "ID_CEC-20-2253|ST_2|CODE_15033|SX_M|RISK_3|AGE_28|SES_2|SCO_3|CD4_2|DRUG_1|MET_NA|APP_1|RES_1|REC_0|VEN_0|CL_21|NAT_mex|2020-12-09"
      ],
      "attributes":[
        "BULK"
      ]
    },
    {
      "source":1606,
      "target":1604,
      "directed":false,
      "length":0.00849934,
      "support":0.0,
      "removed":false,
      "sequences":[
        "ID_CEC-20-2077|ST_1|CODE_09016|SX_M|RISK_3|AGE_31|SES_2|SCO_2|CD4_1|DRUG_1|MET_NA|APP_0|RES_2|REC_0|VEN_0|CL_NA|NAT_mex|2020-11-23",
        "ID_CEC-21-3851|ST_2|CODE_15033|SX_M|RISK_2|AGE_32|SES_2|SCO_3|CD4_1|DRUG_0|MET_NA|APP_1|RES_6|REC_0|VEN_0|CL_649|NAT_mex|2021-06-02"
      ],
      "attributes":[
        "BULK"
      ]
    },
    {
      "source":1606,
      "target":1607,
      "directed":false,
      "length":0.00993365,
      "support":0.0,
      "removed":false,
      "sequences":[
        "ID_CEC-20-2077|ST_1|CODE_09016|SX_M|RISK_3|AGE_31|SES_2|SCO_2|CD4_1|DRUG_1|MET_NA|APP_0|RES_2|REC_0|VEN_0|CL_NA|NAT_mex|2020-11-23",
        "ID_CEC-21-4028|ST_1|CODE_07106|SX_M|RISK_3|AGE_28|SES_2|SCO_3|CD4_2|DRUG_0|MET_NA|APP_1|RES_2|REC_1|VEN_1|CL_649|NAT_mex|2021-06-16"
      ],
      "attributes":[
        "BULK"
      ]
    },
    {
      "source":1606,
      "target":1605,
      "directed":false,
      "length":0.00921687,
      "support":0.0,
      "removed":false,
      "sequences":[
        "ID_CEC-20-2077|ST_1|CODE_09016|SX_M|RISK_3|AGE_31|SES_2|SCO_2|CD4_1|DRUG_1|MET_NA|APP_0|RES_2|REC_0|VEN_0|CL_NA|NAT_mex|2020-11-23",
        "ID_CEC-22-6534|ST_1|CODE_09007|SX_M|RISK_3|AGE_39|SES_2|SCO_2|CD4_2|DRUG_1|MET_NA|APP_1|RES_2|REC_0|VEN_1|CL_649|NAT_mex|2022-02-18"
      ],
      "attributes":[
        "BULK"
      ]
    },
    {
      "source":1264,
      "target":1263,
      "directed":false,
      "length":0.00672213,
      "support":0.0,
      "removed":false,
      "sequences":[
        "ID_CEC-20-2082|ST_1|CODE_09007|SX_M|RISK_3|AGE_19|SES_2|SCO_2|CD4_2|DRUG_0|MET_NA|APP_1|RES_2|REC_0|VEN_0|CL_24|NAT_mex|2020-11-23",
        "ID_CEC-20-2191|ST_1|CODE_09007|SX_M|RISK_NA|AGE_27|SES_NA|SCO_NA|CD4_2|DRUG_NA|MET_NA|APP_NA|RES_2|REC_0|VEN_NA|CL_24|NAT_NA|2020-12-03"
      ],
      "attributes":[
        "BULK"
      ]
    },
    {
      "source":1264,
      "target":1261,
      "directed":false,
      "length":0.000704104,
      "support":0.0,
      "removed":false,
      "sequences":[
        "ID_CEC-20-2082|ST_1|CODE_09007|SX_M|RISK_3|AGE_19|SES_2|SCO_2|CD4_2|DRUG_0|MET_NA|APP_1|RES_2|REC_0|VEN_0|CL_24|NAT_mex|2020-11-23",
        "ID_CEC-21-3609|ST_1|CODE_09007|SX_M|RISK_3|AGE_26|SES_1|SCO_2|CD4_2|DRUG_0|MET_NA|APP_1|RES_2|REC_0|VEN_0|CL_24|NAT_mex|2021-05-11"
      ],
      "attributes":[
        "BULK"
      ]
    },
    {
      "source":1264,
      "target":1262,
      "directed":false,
      "length":0.0135087,
      "support":0.0,
      "removed":false,
      "sequences":[
        "ID_CEC-20-2082|ST_1|CODE_09007|SX_M|RISK_3|AGE_19|SES_2|SCO_2|CD4_2|DRUG_0|MET_NA|APP_1|RES_2|REC_0|VEN_0|CL_24|NAT_mex|2020-11-23",
        "ID_CEC-21-4548|ST_1|CODE_09015|SX_M|RISK_NA|AGE_34|SES_NA|SCO_3|CD4_1|DRUG_NA|MET_NA|APP_NA|RES_2|REC_0|VEN_NA|CL_NA|NAT_mex|2021-08-12"
      ],
      "attributes":[
        "BULK"
      ]
    },
    {
      "source":2716,
      "target":2717,
      "directed":false,
      "length":0.0119275,
      "support":0.0,
      "removed":false,
      "sequences":[
        "ID_CEC-20-2084|ST_1|CODE_09010|SX_M|RISK_3|AGE_39|SES_1|SCO_3|CD4_1|DRUG_1|MET_1|APP_0|RES_2|REC_0|VEN_0|CL_223|NAT_mex|2020-11-23",
        "ID_CEC-22-7609|ST_1|CODE_09007|SX_M|RISK_3|AGE_32|SES_2|SCO_2|CD4_1|DRUG_1|MET_NA|APP_1|RES_2|REC_0|VEN_1|CL_223|NAT_mex|2022-05-20"
      ],
      "attributes":[
        "BULK"
      ]
    },
    {
      "source":808,
      "target":809,
      "directed":false,
      "length":0.00211581,
      "support":0.0,
      "removed":false,
      "sequences":[
        "ID_CEC-20-2088|ST_1|CODE_09010|SX_M|RISK_3|AGE_19|SES_2|SCO_2|CD4_1|DRUG_0|MET_NA|APP_1|RES_1|REC_0|VEN_1|CL_189|NAT_mex|2020-11-23",
        "ID_CEC-22-5950|ST_1|CODE_09010|SX_M|RISK_3|AGE_25|SES_1|SCO_2|CD4_1|DRUG_0|MET_NA|APP_1|RES_1|REC_0|VEN_0|CL_189|NAT_mex|2022-01-03"
      ],
      "attributes":[
        "BULK"
      ]
    },
    {
      "source":808,
      "target":810,
      "directed":false,
      "length":0.0110293,
      "support":0.0,
      "removed":false,
      "sequences":[
        "ID_CEC-20-2088|ST_1|CODE_09010|SX_M|RISK_3|AGE_19|SES_2|SCO_2|CD4_1|DRUG_0|MET_NA|APP_1|RES_1|REC_0|VEN_1|CL_189|NAT_mex|2020-11-23",
        "ID_CEC-22-9149|ST_1|CODE_09007|SX_M|RISK_3|AGE_25|SES_2|SCO_3|CD4_1|DRUG_1|MET_NA|APP_1|RES_1|REC_0|VEN_0|CL_189|NAT_mex|2022-09-28"
      ],
      "attributes":[
        "BULK"
      ]
    },
    {
      "source":808,
      "target":811,
      "directed":false,
      "length":0.00423603,
      "support":0.0,
      "removed":false,
      "sequences":[
        "ID_CEC-20-2088|ST_1|CODE_09010|SX_M|RISK_3|AGE_19|SES_2|SCO_2|CD4_1|DRUG_0|MET_NA|APP_1|RES_1|REC_0|VEN_1|CL_189|NAT_mex|2020-11-23",
        "ID_CEC-22-9646|ST_1|CODE_09010|SX_M|RISK_3|AGE_23|SES_1|SCO_2|CD4_3|DRUG_1|MET_NA|APP_1|RES_1|REC_0|VEN_0|CL_189|NAT_mex|2022-11-23"
      ],
      "attributes":[
        "BULK"
      ]
    },
    {
      "source":1269,
      "target":1265,
      "directed":false,
      "length":0.010291,
      "support":0.0,
      "removed":false,
      "sequences":[
        "ID_CEC-20-2090|ST_1|CODE_09011|SX_M|RISK_3|AGE_22|SES_1|SCO_2|CD4_2|DRUG_NA|MET_NA|APP_NA|RES_4|REC_NA|VEN_0|CL_446|NAT_mex|2020-11-24",
        "ID_CEC-21-3303|ST_1|CODE_09005|SX_M|RISK_3|AGE_37|SES_1|SCO_3|CD4_3|DRUG_0|MET_NA|APP_0|RES_1|REC_1|VEN_0|CL_446|NAT_mex|2021-04-14"
      ],
      "attributes":[
        "BULK"
      ]
    },
    {
      "source":1269,
      "target":1266,
      "directed":false,
      "length":0.0117291,
      "support":0.0,
      "removed":false,
      "sequences":[
        "ID_CEC-20-2090|ST_1|CODE_09011|SX_M|RISK_3|AGE_22|SES_1|SCO_2|CD4_2|DRUG_NA|MET_NA|APP_NA|RES_4|REC_NA|VEN_0|CL_446|NAT_mex|2020-11-24",
        "ID_CEC-21-3690|ST_2|CODE_15070|SX_M|RISK_3|AGE_24|SES_1|SCO_2|CD4_2|DRUG_0|MET_NA|APP_NA|RES_1|REC_0|VEN_NA|CL_446|NAT_mex|2021-05-18"
      ],
      "attributes":[
        "BULK"
      ]
    },
    {
      "source":1269,
      "target":1267,
      "directed":false,
      "length":0.00317422,
      "support":0.0,
      "removed":false,
      "sequences":[
        "ID_CEC-20-2090|ST_1|CODE_09011|SX_M|RISK_3|AGE_22|SES_1|SCO_2|CD4_2|DRUG_NA|MET_NA|APP_NA|RES_4|REC_NA|VEN_0|CL_446|NAT_mex|2020-11-24",
        "ID_CEC-21-5900|ST_1|CODE_09013|SX_M|RISK_3|AGE_50|SES_1|SCO_3|CD4_1|DRUG_1|MET_NA|APP_1|RES_4|REC_0|VEN_0|CL_446|NAT_mex|2021-12-10"
      ],
      "attributes":[
        "BULK"
      ]
    },
    {
      "source":2070,
      "target":2068,
      "directed":false,
      "length":0.00105567,
      "support":0.0,
      "removed":false,
      "sequences":[
        "ID_CEC-20-2100|ST_1|CODE_09005|SX_M|RISK_3|AGE_31|SES_2|SCO_3|CD4_2|DRUG_0|MET_NA|APP_0|RES_1|REC_0|VEN_0|CL_328|NAT_mex|2020-11-24",
        "ID_CEC-20-2144|ST_1|CODE_09006|SX_M|RISK_3|AGE_34|SES_1|SCO_3|CD4_2|DRUG_0|MET_NA|APP_0|RES_1|REC_0|VEN_0|CL_328|NAT_mex|2020-12-01"
      ],
      "attributes":[
        "BULK"
      ]
    },
    {
      "source":2070,
      "target":2069,
      "directed":false,
      "length":0.00945155,
      "support":0.0,
      "removed":false,
      "sequences":[
        "ID_CEC-20-2100|ST_1|CODE_09005|SX_M|RISK_3|AGE_31|SES_2|SCO_3|CD4_2|DRUG_0|MET_NA|APP_0|RES_1|REC_0|VEN_0|CL_328|NAT_mex|2020-11-24",
        "ID_CEC-22-6311|ST_1|CODE_09015|SX_M|RISK_2|AGE_26|SES_1|SCO_3|CD4_1|DRUG_0|MET_NA|APP_0|RES_1|REC_0|VEN_0|CL_328|NAT_mex|2022-01-31"
      ],
      "attributes":[
        "BULK"
      ]
    },
    {
      "source":222,
      "target":207,
      "directed":false,
      "length":0.00602427,
      "support":0.0,
      "removed":false,
      "sequences":[
        "ID_CEC-20-2101|ST_1|CODE_09007|SX_M|RISK_3|AGE_22|SES_2|SCO_2|CD4_2|DRUG_1|MET_NA|APP_0|RES_1|REC_0|VEN_NA|CL_23|NAT_mex|2020-11-26",
        "ID_CEC-21-2728|ST_1|CODE_09011|SX_M|RISK_3|AGE_20|SES_1|SCO_2|CD4_1|DRUG_0|MET_NA|APP_1|RES_1|REC_0|VEN_0|CL_23|NAT_mex|2021-02-19"
      ],
      "attributes":[
        "BULK"
      ]
    },
    {
      "source":222,
      "target":208,
      "directed":false,
      "length":0.00708512,
      "support":0.0,
      "removed":false,
      "sequences":[
        "ID_CEC-20-2101|ST_1|CODE_09007|SX_M|RISK_3|AGE_22|SES_2|SCO_2|CD4_2|DRUG_1|MET_NA|APP_0|RES_1|REC_0|VEN_NA|CL_23|NAT_mex|2020-11-26",
        "ID_CEC-21-2812|ST_1|CODE_09014|SX_M|RISK_3|AGE_31|SES_2|SCO_3|CD4_1|DRUG_1|MET_NA|APP_1|RES_1|REC_0|VEN_0|CL_23|NAT_mex|2021-03-01"
      ],
      "attributes":[
        "BULK"
      ]
    },
    {
      "source":222,
      "target":209,
      "directed":false,
      "length":0.00887552,
      "support":0.0,
      "removed":false,
      "sequences":[
        "ID_CEC-20-2101|ST_1|CODE_09007|SX_M|RISK_3|AGE_22|SES_2|SCO_2|CD4_2|DRUG_1|MET_NA|APP_0|RES_1|REC_0|VEN_NA|CL_23|NAT_mex|2020-11-26",
        "ID_CEC-21-2887|ST_1|CODE_09014|SX_M|RISK_3|AGE_23|SES_2|SCO_2|CD4_2|DRUG_1|MET_NA|APP_1|RES_1|REC_0|VEN_0|CL_23|NAT_mex|2021-03-08"
      ],
      "attributes":[
        "BULK"
      ]
    },
    {
      "source":222,
      "target":210,
      "directed":false,
      "length":0.0095851,
      "support":0.0,
      "removed":false,
      "sequences":[
        "ID_CEC-20-2101|ST_1|CODE_09007|SX_M|RISK_3|AGE_22|SES_2|SCO_2|CD4_2|DRUG_1|MET_NA|APP_0|RES_1|REC_0|VEN_NA|CL_23|NAT_mex|2020-11-26",
        "ID_CEC-21-3964|ST_1|CODE_09010|SX_M|RISK_3|AGE_19|SES_2|SCO_2|CD4_2|DRUG_0|MET_NA|APP_1|RES_1|REC_0|VEN_1|CL_23|NAT_mex|2021-06-11"
      ],
      "attributes":[
        "BULK"
      ]
    },
    {
      "source":222,
      "target":211,
      "directed":false,
      "length":0.00923031,
      "support":0.0,
      "removed":false,
      "sequences":[
        "ID_CEC-20-2101|ST_1|CODE_09007|SX_M|RISK_3|AGE_22|SES_2|SCO_2|CD4_2|DRUG_1|MET_NA|APP_0|RES_1|REC_0|VEN_NA|CL_23|NAT_mex|2020-11-26",
        "ID_CEC-21-4792|ST_1|CODE_09005|SX_M|RISK_3|AGE_19|SES_2|SCO_2|CD4_2|DRUG_0|MET_NA|APP_0|RES_1|REC_0|VEN_0|CL_23|NAT_mex|2021-09-09"
      ],
      "attributes":[
        "BULK"
      ]
    },
    {
      "source":222,
      "target":212,
      "directed":false,
      "length":0.00959066,
      "support":0.0,
      "removed":false,
      "sequences":[
        "ID_CEC-20-2101|ST_1|CODE_09007|SX_M|RISK_3|AGE_22|SES_2|SCO_2|CD4_2|DRUG_1|MET_NA|APP_0|RES_1|REC_0|VEN_NA|CL_23|NAT_mex|2020-11-26",
        "ID_CEC-21-4851|ST_1|CODE_09005|SX_M|RISK_3|AGE_21|SES_1|SCO_2|CD4_2|DRUG_1|MET_NA|APP_0|RES_1|REC_1|VEN_0|CL_23|NAT_mex|2021-09-14"
      ],
      "attributes":[
        "BULK"
      ]
    },
    {
      "source":222,
      "target":213,
      "directed":false,
      "length":0.00993082,
      "support":0.0,
      "removed":false,
      "sequences":[
        "ID_CEC-20-2101|ST_1|CODE_09007|SX_M|RISK_3|AGE_22|SES_2|SCO_2|CD4_2|DRUG_1|MET_NA|APP_0|RES_1|REC_0|VEN_NA|CL_23|NAT_mex|2020-11-26",
        "ID_CEC-22-6887|ST_1|CODE_09007|SX_M|RISK_3|AGE_19|SES_2|SCO_2|CD4_3|DRUG_1|MET_NA|APP_1|RES_1|REC_0|VEN_1|CL_23|NAT_mex|2022-03-23"
      ],
      "attributes":[
        "BULK"
      ]
    },
    {
      "source":222,
      "target":214,
      "directed":false,
      "length":0.00743579,
      "support":0.0,
      "removed":false,
      "sequences":[
        "ID_CEC-20-2101|ST_1|CODE_09007|SX_M|RISK_3|AGE_22|SES_2|SCO_2|CD4_2|DRUG_1|MET_NA|APP_0|RES_1|REC_0|VEN_NA|CL_23|NAT_mex|2020-11-26",
        "ID_CEC-22-7974|ST_2|CODE_15030|SX_M|RISK_3|AGE_21|SES_2|SCO_2|CD4_1|DRUG_1|MET_NA|APP_0|RES_1|REC_0|VEN_0|CL_23|NAT_mex|2022-06-15"
      ],
      "attributes":[
        "BULK"
      ]
    },
    {
      "source":222,
      "target":215,
      "directed":false,
      "length":0.00529978,
      "support":0.0,
      "removed":false,
      "sequences":[
        "ID_CEC-20-2101|ST_1|CODE_09007|SX_M|RISK_3|AGE_22|SES_2|SCO_2|CD4_2|DRUG_1|MET_NA|APP_0|RES_1|REC_0|VEN_NA|CL_23|NAT_mex|2020-11-26",
        "ID_CEC-22-7976|ST_2|CODE_15030|SX_M|RISK_3|AGE_22|SES_1|SCO_2|CD4_1|DRUG_1|MET_NA|APP_1|RES_1|REC_0|VEN_0|CL_23|NAT_mex|2022-06-15"
      ],
      "attributes":[
        "BULK"
      ]
    },
    {
      "source":222,
      "target":216,
      "directed":false,
      "length":0.00814819,
      "support":0.0,
      "removed":false,
      "sequences":[
        "ID_CEC-20-2101|ST_1|CODE_09007|SX_M|RISK_3|AGE_22|SES_2|SCO_2|CD4_2|DRUG_1|MET_NA|APP_0|RES_1|REC_0|VEN_NA|CL_23|NAT_mex|2020-11-26",
        "ID_CEC-22-8221|ST_2|CODE_15099|SX_M|RISK_3|AGE_24|SES_2|SCO_2|CD4_2|DRUG_1|MET_NA|APP_1|RES_1|REC_0|VEN_0|CL_23|NAT_mex|2022-07-06"
      ],
      "attributes":[
        "BULK"
      ]
    },
    {
      "source":222,
      "target":217,
      "directed":false,
      "length":0.0113924,
      "support":0.0,
      "removed":false,
      "sequences":[
        "ID_CEC-20-2101|ST_1|CODE_09007|SX_M|RISK_3|AGE_22|SES_2|SCO_2|CD4_2|DRUG_1|MET_NA|APP_0|RES_1|REC_0|VEN_NA|CL_23|NAT_mex|2020-11-26",
        "ID_CEC-22-9411|ST_2|CODE_15093|SX_M|RISK_3|AGE_19|SES_1|SCO_2|CD4_1|DRUG_0|MET_NA|APP_0|RES_1|REC_0|VEN_0|CL_23|NAT_mex|2022-10-26"
      ],
      "attributes":[
        "BULK"
      ]
    },
    {
      "source":222,
      "target":218,
      "directed":false,
      "length":0.00851163,
      "support":0.0,
      "removed":false,
      "sequences":[
        "ID_CEC-20-2101|ST_1|CODE_09007|SX_M|RISK_3|AGE_22|SES_2|SCO_2|CD4_2|DRUG_1|MET_NA|APP_0|RES_1|REC_0|VEN_NA|CL_23|NAT_mex|2020-11-26",
        "ID_CEC-22-9509|ST_2|CODE_15099|SX_M|RISK_3|AGE_18|SES_2|SCO_2|CD4_2|DRUG_1|MET_NA|APP_1|RES_1|REC_0|VEN_1|CL_23|NAT_mex|2022-11-07"
      ],
      "attributes":[
        "BULK"
      ]
    },
    {
      "source":2071,
      "target":2072,
      "directed":false,
      "length":0.00352949,
      "support":0.0,
      "removed":false,
      "sequences":[
        "ID_CEC-20-2105|ST_2|CODE_15025|SX_M|RISK_3|AGE_19|SES_2|SCO_1|CD4_1|DRUG_0|MET_NA|APP_0|RES_1|REC_0|VEN_0|CL_611|NAT_mex|2020-11-26",
        "ID_CEC-21-4908|ST_1|CODE_09006|SX_M|RISK_3|AGE_18|SES_2|SCO_2|CD4_2|DRUG_1|MET_NA|APP_0|RES_1|REC_0|VEN_0|CL_611|NAT_mex|2021-09-21"
      ],
      "attributes":[
        "BULK"
      ]
    },
    {
      "source":2071,
      "target":2073,
      "directed":false,
      "length":0.00140875,
      "support":0.0,
      "removed":false,
      "sequences":[
        "ID_CEC-20-2105|ST_2|CODE_15025|SX_M|RISK_3|AGE_19|SES_2|SCO_1|CD4_1|DRUG_0|MET_NA|APP_0|RES_1|REC_0|VEN_0|CL_611|NAT_mex|2020-11-26",
        "ID_CEC-22-6573|ST_1|CODE_09016|SX_M|RISK_3|AGE_23|SES_1|SCO_2|CD4_2|DRUG_1|MET_NA|APP_0|RES_1|REC_0|VEN_0|CL_611|NAT_mex|2022-02-23"
      ],
      "attributes":[
        "BULK"
      ]
    },
    {
      "source":2719,
      "target":2718,
      "directed":false,
      "length":0.00459187,
      "support":0.0,
      "removed":false,
      "sequences":[
        "ID_CEC-20-2108|ST_1|CODE_09015|SX_M|RISK_3|AGE_45|SES_2|SCO_3|CD4_3|DRUG_1|MET_NA|APP_1|RES_3|REC_0|VEN_1|CL_109|NAT_eng|2020-11-26",
        "ID_CEC-22-8232|ST_1|CODE_09003|SX_M|RISK_3|AGE_34|SES_1|SCO_2|CD4_2|DRUG_1|MET_NA|APP_1|RES_1|REC_0|VEN_NA|CL_109|NAT_mex|2022-07-07"
      ],
      "attributes":[
        "BULK"
      ]
    },
    {
      "source":148,
      "target":145,
      "directed":false,
      "length":0.00211392,
      "support":0.0,
      "removed":false,
      "sequences":[
        "ID_CEC-20-2112|ST_1|CODE_09016|SX_M|RISK_3|AGE_38|SES_1|SCO_3|CD4_1|DRUG_0|MET_NA|APP_1|RES_1|REC_0|VEN_0|CL_62|NAT_mex|2020-11-25",
        "ID_CEC-21-2316|ST_1|CODE_07106|SX_M|RISK_3|AGE_41|SES_2|SCO_3|CD4_1|DRUG_0|MET_NA|APP_0|RES_1|REC_0|VEN_0|CL_62|NAT_mex|2021-01-07"
      ],
      "attributes":[
        "BULK"
      ]
    },
    {
      "source":148,
      "target":132,
      "directed":false,
      "length":0.0056527,
      "support":0.0,
      "removed":false,
      "sequences":[
        "ID_CEC-20-2112|ST_1|CODE_09016|SX_M|RISK_3|AGE_38|SES_1|SCO_3|CD4_1|DRUG_0|MET_NA|APP_1|RES_1|REC_0|VEN_0|CL_62|NAT_mex|2020-11-25",
        "ID_CEC-21-3066|ST_1|CODE_07106|SX_M|RISK_3|AGE_39|SES_1|SCO_2|CD4_2|DRUG_1|MET_NA|APP_1|RES_1|REC_1|VEN_0|CL_62|NAT_mex|2021-03-24"
      ],
      "attributes":[
        "BULK"
      ]
    },
    {
      "source":148,
      "target":133,
      "directed":false,
      "length":0.00956904,
      "support":0.0,
      "removed":false,
      "sequences":[
        "ID_CEC-20-2112|ST_1|CODE_09016|SX_M|RISK_3|AGE_38|SES_1|SCO_3|CD4_1|DRUG_0|MET_NA|APP_1|RES_1|REC_0|VEN_0|CL_62|NAT_mex|2020-11-25",
        "ID_CEC-21-3608|ST_1|CODE_09007|SX_M|RISK_3|AGE_26|SES_2|SCO_2|CD4_1|DRUG_1|MET_NA|APP_1|RES_4|REC_0|VEN_NA|CL_62|NAT_mex|2021-05-11"
      ],
      "attributes":[
        "BULK"
      ]
    },
    {
      "source":148,
      "target":134,
      "directed":false,
      "length":0.00246628,
      "support":0.0,
      "removed":false,
      "sequences":[
        "ID_CEC-20-2112|ST_1|CODE_09016|SX_M|RISK_3|AGE_38|SES_1|SCO_3|CD4_1|DRUG_0|MET_NA|APP_1|RES_1|REC_0|VEN_0|CL_62|NAT_mex|2020-11-25",
        "ID_CEC-21-3663|ST_1|CODE_07106|SX_M|RISK_3|AGE_20|SES_2|SCO_2|CD4_2|DRUG_1|MET_NA|APP_0|RES_1|REC_0|VEN_1|CL_62|NAT_mex|2021-05-18"
      ],
      "attributes":[
        "BULK"
      ]
    },
    {
      "source":148,
      "target":135,
      "directed":false,
      "length":0.00176206,
      "support":0.0,
      "removed":false,
      "sequences":[
        "ID_CEC-20-2112|ST_1|CODE_09016|SX_M|RISK_3|AGE_38|SES_1|SCO_3|CD4_1|DRUG_0|MET_NA|APP_1|RES_1|REC_0|VEN_0|CL_62|NAT_mex|2020-11-25",
        "ID_CEC-21-3693|ST_1|CODE_09008|SX_M|RISK_3|AGE_28|SES_2|SCO_3|CD4_3|DRUG_0|MET_NA|APP_0|RES_1|REC_0|VEN_0|CL_62|NAT_mex|2021-05-19"
      ],
      "attributes":[
        "BULK"
      ]
    },
    {
      "source":148,
      "target":136,
      "directed":false,
      "length":0.00317325,
      "support":0.0,
      "removed":false,
      "sequences":[
        "ID_CEC-20-2112|ST_1|CODE_09016|SX_M|RISK_3|AGE_38|SES_1|SCO_3|CD4_1|DRUG_0|MET_NA|APP_1|RES_1|REC_0|VEN_0|CL_62|NAT_mex|2020-11-25",
        "ID_CEC-21-3794|ST_1|CODE_07106|SX_M|RISK_3|AGE_35|SES_1|SCO_2|CD4_2|DRUG_1|MET_NA|APP_1|RES_1|REC_1|VEN_1|CL_62|NAT_mex|2021-05-26"
      ],
      "attributes":[
        "BULK"
      ]
    },
    {
      "source":148,
      "target":137,
      "directed":false,
      "length":0.00529985,
      "support":0.0,
      "removed":false,
      "sequences":[
        "ID_CEC-20-2112|ST_1|CODE_09016|SX_M|RISK_3|AGE_38|SES_1|SCO_3|CD4_1|DRUG_0|MET_NA|APP_1|RES_1|REC_0|VEN_0|CL_62|NAT_mex|2020-11-25",
        "ID_CEC-21-3828|ST_1|CODE_09015|SX_M|RISK_3|AGE_31|SES_2|SCO_3|CD4_1|DRUG_NA|MET_NA|APP_1|RES_1|REC_0|VEN_1|CL_62|NAT_mex|2021-06-01"
      ],
      "attributes":[
        "BULK"
      ]
    },
    {
      "source":148,
      "target":138,
      "directed":false,
      "length":0.00529985,
      "support":0.0,
      "removed":false,
      "sequences":[
        "ID_CEC-20-2112|ST_1|CODE_09016|SX_M|RISK_3|AGE_38|SES_1|SCO_3|CD4_1|DRUG_0|MET_NA|APP_1|RES_1|REC_0|VEN_0|CL_62|NAT_mex|2020-11-25",
        "ID_CEC-21-3838|ST_2|CODE_15025|SX_M|RISK_3|AGE_22|SES_2|SCO_2|CD4_2|DRUG_1|MET_NA|APP_1|RES_1|REC_0|VEN_1|CL_62|NAT_mex|2021-06-01"
      ],
      "attributes":[
        "BULK"
      ]
    },
    {
      "source":148,
      "target":139,
      "directed":false,
      "length":0.00317325,
      "support":0.0,
      "removed":false,
      "sequences":[
        "ID_CEC-20-2112|ST_1|CODE_09016|SX_M|RISK_3|AGE_38|SES_1|SCO_3|CD4_1|DRUG_0|MET_NA|APP_1|RES_1|REC_0|VEN_0|CL_62|NAT_mex|2020-11-25",
        "ID_CEC-21-4534|ST_1|CODE_09015|SX_M|RISK_3|AGE_24|SES_2|SCO_3|CD4_2|DRUG_1|MET_NA|APP_1|RES_1|REC_0|VEN_1|CL_62|NAT_mex|2021-08-11"
      ],
      "attributes":[
        "BULK"
      ]
    },
    {
      "source":148,
      "target":140,
      "directed":false,
      "length":0.00743473,
      "support":0.0,
      "removed":false,
      "sequences":[
        "ID_CEC-20-2112|ST_1|CODE_09016|SX_M|RISK_3|AGE_38|SES_1|SCO_3|CD4_1|DRUG_0|MET_NA|APP_1|RES_1|REC_0|VEN_0|CL_62|NAT_mex|2020-11-25",
        "ID_CEC-21-5502|ST_1|CODE_09007|SX_M|RISK_3|AGE_22|SES_2|SCO_2|CD4_2|DRUG_1|MET_NA|APP_1|RES_1|REC_1|VEN_1|CL_62|NAT_mex|2021-11-09"
      ],
      "attributes":[
        "BULK"
      ]
    },
    {
      "source":148,
      "target":141,
      "directed":false,
      "length":0.00601031,
      "support":0.0,
      "removed":false,
      "sequences":[
        "ID_CEC-20-2112|ST_1|CODE_09016|SX_M|RISK_3|AGE_38|SES_1|SCO_3|CD4_1|DRUG_0|MET_NA|APP_1|RES_1|REC_0|VEN_0|CL_62|NAT_mex|2020-11-25",
        "ID_CEC-22-6059|ST_1|CODE_09012|SX_M|RISK_3|AGE_26|SES_2|SCO_2|CD4_1|DRUG_1|MET_NA|APP_1|RES_1|REC_0|VEN_1|CL_62|NAT_mex|2022-01-10"
      ],
      "attributes":[
        "BULK"
      ]
    },
    {
      "source":148,
      "target":142,
      "directed":false,
      "length":0.00494276,
      "support":0.0,
      "removed":false,
      "sequences":[
        "ID_CEC-20-2112|ST_1|CODE_09016|SX_M|RISK_3|AGE_38|SES_1|SCO_3|CD4_1|DRUG_0|MET_NA|APP_1|RES_1|REC_0|VEN_0|CL_62|NAT_mex|2020-11-25",
        "ID_CEC-22-6585|ST_2|CODE_15058|SX_M|RISK_3|AGE_35|SES_1|SCO_3|CD4_1|DRUG_1|MET_NA|APP_NA|RES_1|REC_0|VEN_0|CL_62|NAT_mex|2022-02-24"
      ],
      "attributes":[
        "BULK"
      ]
    },
    {
      "source":148,
      "target":143,
      "directed":false,
      "length":0.00317705,
      "support":0.0,
      "removed":false,
      "sequences":[
        "ID_CEC-20-2112|ST_1|CODE_09016|SX_M|RISK_3|AGE_38|SES_1|SCO_3|CD4_1|DRUG_0|MET_NA|APP_1|RES_1|REC_0|VEN_0|CL_62|NAT_mex|2020-11-25",
        "ID_CEC-22-6719|ST_1|CODE_09015|SX_M|RISK_3|AGE_29|SES_1|SCO_2|CD4_1|DRUG_0|MET_NA|APP_1|RES_1|REC_0|VEN_0|CL_62|NAT_mex|2022-03-07"
      ],
      "attributes":[
        "BULK"
      ]
    },
    {
      "source":148,
      "target":144,
      "directed":false,
      "length":0.00636403,
      "support":0.0,
      "removed":false,
      "sequences":[
        "ID_CEC-20-2112|ST_1|CODE_09016|SX_M|RISK_3|AGE_38|SES_1|SCO_3|CD4_1|DRUG_0|MET_NA|APP_1|RES_1|REC_0|VEN_0|CL_62|NAT_mex|2020-11-25",
        "ID_CEC-22-9694|ST_1|CODE_09005|SX_M|RISK_3|AGE_26|SES_2|SCO_3|CD4_2|DRUG_1|MET_NA|APP_1|RES_1|REC_0|VEN_1|CL_62|NAT_mex|2022-11-28"
      ],
      "attributes":[
        "BULK"
      ]
    },
    {
      "source":2720,
      "target":2721,
      "directed":false,
      "length":0.0120824,
      "support":0.0,
      "removed":false,
      "sequences":[
        "ID_CEC-20-2114|ST_1|CODE_09012|SX_M|RISK_3|AGE_30|SES_2|SCO_3|CD4_2|DRUG_0|MET_NA|APP_1|RES_1|REC_0|VEN_1|CL_892|NAT_mex|2020-11-25",
        "ID_CEC-21-4472|ST_2|CODE_15104|SX_M|RISK_3|AGE_24|SES_2|SCO_2|CD4_1|DRUG_0|MET_NA|APP_1|RES_1|REC_0|VEN_0|CL_892|NAT_mex|2021-08-05"
      ],
      "attributes":[
        "BULK"
      ]
    },
    {
      "source":2722,
      "target":2723,
      "directed":false,
      "length":0.00317619,
      "support":0.0,
      "removed":false,
      "sequences":[
        "ID_CEC-20-2116|ST_1|CODE_07106|SX_M|RISK_3|AGE_28|SES_1|SCO_3|CD4_1|DRUG_1|MET_NA|APP_1|RES_1|REC_0|VEN_1|CL_173|NAT_mex|2020-11-25",
        "ID_CEC-22-9360|ST_1|CODE_07106|SX_M|RISK_3|AGE_35|SES_1|SCO_3|CD4_2|DRUG_1|MET_NA|APP_1|RES_1|REC_0|VEN_0|CL_173|NAT_mex|2022-10-21"
      ],
      "attributes":[
        "BULK"
      ]
    },
    {
      "source":2074,
      "target":2075,
      "directed":false,
      "length":0.00852121,
      "support":0.0,
      "removed":false,
      "sequences":[
        "ID_CEC-20-2122|ST_1|CODE_09015|SX_M|RISK_NA|AGE_33|SES_NA|SCO_NA|CD4_2|DRUG_NA|MET_NA|APP_NA|RES_2|REC_0|VEN_NA|CL_612|NAT_NA|2020-11-26",
        "ID_CEC-22-6037|ST_1|CODE_09014|SX_M|RISK_3|AGE_26|SES_2|SCO_3|CD4_2|DRUG_0|MET_NA|APP_1|RES_2|REC_0|VEN_0|CL_612|NAT_NA|2022-01-07"
      ],
      "attributes":[
        "BULK"
      ]
    },
    {
      "source":2074,
      "target":2076,
      "directed":false,
      "length":0.00458788,
      "support":0.0,
      "removed":false,
      "sequences":[
        "ID_CEC-20-2122|ST_1|CODE_09015|SX_M|RISK_NA|AGE_33|SES_NA|SCO_NA|CD4_2|DRUG_NA|MET_NA|APP_NA|RES_2|REC_0|VEN_NA|CL_612|NAT_NA|2020-11-26",
        "ID_CEC-22-6685|ST_1|CODE_09014|SX_M|RISK_3|AGE_32|SES_2|SCO_2|CD4_1|DRUG_1|MET_NA|APP_NA|RES_2|REC_0|VEN_0|CL_612|NAT_NA|2022-03-03"
      ],
      "attributes":[
        "BULK"
      ]
    },
    {
      "source":1822,
      "target":1823,
      "directed":false,
      "length":0.0119183,
      "support":0.0,
      "removed":false,
      "sequences":[
        "ID_CEC-20-2125|ST_1|CODE_09015|SX_M|RISK_NA|AGE_31|SES_NA|SCO_NA|CD4_2|DRUG_NA|MET_NA|APP_NA|RES_5|REC_0|VEN_NA|CL_55|NAT_NA|2020-11-27",
        "ID_CEC-21-5591|ST_1|CODE_09005|SX_M|RISK_3|AGE_24|SES_2|SCO_2|CD4_2|DRUG_1|MET_NA|APP_1|RES_5|REC_0|VEN_0|CL_55|NAT_mex|2021-11-12"
      ],
      "attributes":[
        "BULK"
      ]
    },
    {
      "source":2724,
      "target":2725,
      "directed":false,
      "length":0.00282189,
      "support":0.0,
      "removed":false,
      "sequences":[
        "ID_CEC-20-2130|ST_1|CODE_09007|SX_M|RISK_2|AGE_48|SES_2|SCO_2|CD4_2|DRUG_NA|MET_NA|APP_NA|RES_5|REC_0|VEN_0|CL_893|NAT_mex|2020-11-30",
        "ID_CEC-22-9151|ST_1|CODE_09007|SX_F|RISK_1|AGE_57|SES_NA|SCO_2|CD4_1|DRUG_1|MET_NA|APP_NA|RES_5|REC_0|VEN_NA|CL_893|NAT_mex|2022-09-30"
      ],
      "attributes":[
        "BULK"
      ]
    },
    {
      "source":1045,
      "target":1046,
      "directed":false,
      "length":0.00851284,
      "support":0.0,
      "removed":false,
      "sequences":[
        "ID_CEC-20-2133|ST_1|CODE_09013|SX_M|RISK_3|AGE_51|SES_2|SCO_3|CD4_1|DRUG_1|MET_NA|APP_0|RES_1|REC_0|VEN_0|CL_36|NAT_mex|2020-11-30",
        "ID_CEC-21-3462|ST_2|CODE_15120|SX_M|RISK_3|AGE_20|SES_1|SCO_2|CD4_2|DRUG_1|MET_NA|APP_1|RES_2|REC_0|VEN_1|CL_36|NAT_mex|2021-04-27"
      ],
      "attributes":[
        "BULK"
      ]
    },
    {
      "source":1045,
      "target":1048,
      "directed":false,
      "length":0.00459374,
      "support":0.0,
      "removed":false,
      "sequences":[
        "ID_CEC-20-2133|ST_1|CODE_09013|SX_M|RISK_3|AGE_51|SES_2|SCO_3|CD4_1|DRUG_1|MET_NA|APP_0|RES_1|REC_0|VEN_0|CL_36|NAT_mex|2020-11-30",
        "ID_CEC-21-5070|ST_1|CODE_09004|SX_M|RISK_NA|AGE_29|SES_NA|SCO_NA|CD4_2|DRUG_NA|MET_NA|APP_NA|RES_1|REC_0|VEN_NA|CL_36|NAT_NA|2021-10-01"
      ],
      "attributes":[
        "BULK"
      ]
    },
    {
      "source":1045,
      "target":1049,
      "directed":false,
      "length":0.0103024,
      "support":0.0,
      "removed":false,
      "sequences":[
        "ID_CEC-20-2133|ST_1|CODE_09013|SX_M|RISK_3|AGE_51|SES_2|SCO_3|CD4_1|DRUG_1|MET_NA|APP_0|RES_1|REC_0|VEN_0|CL_36|NAT_mex|2020-11-30",
        "ID_CEC-22-6575|ST_2|CODE_15057|SX_M|RISK_3|AGE_22|SES_2|SCO_2|CD4_2|DRUG_1|MET_NA|APP_1|RES_1|REC_0|VEN_1|CL_36|NAT_mex|2022-02-23"
      ],
      "attributes":[
        "BULK"
      ]
    },
    {
      "source":1045,
      "target":1050,
      "directed":false,
      "length":0.0088656,
      "support":0.0,
      "removed":false,
      "sequences":[
        "ID_CEC-20-2133|ST_1|CODE_09013|SX_M|RISK_3|AGE_51|SES_2|SCO_3|CD4_1|DRUG_1|MET_NA|APP_0|RES_1|REC_0|VEN_0|CL_36|NAT_mex|2020-11-30",
        "ID_CEC-22-6576|ST_2|CODE_15057|SX_M|RISK_3|AGE_22|SES_2|SCO_2|CD4_2|DRUG_1|MET_NA|APP_1|RES_1|REC_1|VEN_0|CL_36|NAT_mex|2022-02-23"
      ],
      "attributes":[
        "BULK"
      ]
    },
    {
      "source":2726,
      "target":2727,
      "directed":false,
      "length":0.0110069,
      "support":0.0,
      "removed":false,
      "sequences":[
        "ID_CEC-20-2135|ST_1|CODE_09008|SX_M|RISK_3|AGE_28|SES_2|SCO_2|CD4_2|DRUG_1|MET_NA|APP_1|RES_1|REC_0|VEN_0|CL_894|NAT_mex|2020-11-30",
        "ID_CEC-21-4927|ST_2|CODE_15031|SX_M|RISK_3|AGE_24|SES_2|SCO_2|CD4_1|DRUG_1|MET_NA|APP_1|RES_2|REC_0|VEN_0|CL_894|NAT_mex|2021-09-22"
      ],
      "attributes":[
        "BULK"
      ]
    },
    {
      "source":1270,
      "target":1271,
      "directed":false,
      "length":0.00920746,
      "support":0.0,
      "removed":false,
      "sequences":[
        "ID_CEC-20-2136|ST_2|CODE_15104|SX_M|RISK_3|AGE_27|SES_2|SCO_2|CD4_2|DRUG_0|MET_NA|APP_1|RES_1|REC_0|VEN_0|CL_423|NAT_mex|2020-11-30",
        "ID_CEC-21-2892|ST_2|CODE_15104|SX_FT|RISK_4|AGE_30|SES_2|SCO_2|CD4_3|DRUG_0|MET_NA|APP_NA|RES_1|REC_0|VEN_NA|CL_423|NAT_mex|2021-03-08"
      ],
      "attributes":[
        "BULK"
      ]
    },
    {
      "source":1270,
      "target":1272,
      "directed":false,
      "length":0.00671664,
      "support":0.0,
      "removed":false,
      "sequences":[
        "ID_CEC-20-2136|ST_2|CODE_15104|SX_M|RISK_3|AGE_27|SES_2|SCO_2|CD4_2|DRUG_0|MET_NA|APP_1|RES_1|REC_0|VEN_0|CL_423|NAT_mex|2020-11-30",
        "ID_CEC-22-6346|ST_2|CODE_15104|SX_M|RISK_3|AGE_21|SES_2|SCO_2|CD4_1|DRUG_1|MET_NA|APP_1|RES_1|REC_0|VEN_NA|CL_423|NAT_mex|2022-02-03"
      ],
      "attributes":[
        "BULK"
      ]
    },
    {
      "source":1270,
      "target":1273,
      "directed":false,
      "length":0.00849691,
      "support":0.0,
      "removed":false,
      "sequences":[
        "ID_CEC-20-2136|ST_2|CODE_15104|SX_M|RISK_3|AGE_27|SES_2|SCO_2|CD4_2|DRUG_0|MET_NA|APP_1|RES_1|REC_0|VEN_0|CL_423|NAT_mex|2020-11-30",
        "ID_CEC-22-7039|ST_2|CODE_15104|SX_M|RISK_3|AGE_27|SES_2|SCO_3|CD4_2|DRUG_1|MET_NA|APP_0|RES_1|REC_0|VEN_0|CL_423|NAT_mex|2022-04-01"
      ],
      "attributes":[
        "BULK"
      ]
    },
    {
      "source":1270,
      "target":1274,
      "directed":false,
      "length":0.00778701,
      "support":0.0,
      "removed":false,
      "sequences":[
        "ID_CEC-20-2136|ST_2|CODE_15104|SX_M|RISK_3|AGE_27|SES_2|SCO_2|CD4_2|DRUG_0|MET_NA|APP_1|RES_1|REC_0|VEN_0|CL_423|NAT_mex|2020-11-30",
        "ID_CEC-22-7073|ST_2|CODE_15109|SX_M|RISK_3|AGE_28|SES_2|SCO_2|CD4_1|DRUG_1|MET_NA|APP_0|RES_1|REC_0|VEN_0|CL_423|NAT_mex|2022-04-05"
      ],
      "attributes":[
        "BULK"
      ]
    },
    {
      "source":510,
      "target":512,
      "directed":false,
      "length":0.00743042,
      "support":0.0,
      "removed":false,
      "sequences":[
        "ID_CEC-20-2137|ST_2|CODE_15058|SX_M|RISK_3|AGE_24|SES_2|SCO_3|CD4_1|DRUG_0|MET_NA|APP_0|RES_1|REC_0|VEN_0|CL_207|NAT_mex|2020-11-30",
        "ID_CEC-21-2834|ST_2|CODE_15060|SX_M|RISK_3|AGE_23|SES_2|SCO_2|CD4_1|DRUG_1|MET_NA|APP_0|RES_1|REC_0|VEN_0|CL_207|NAT_mex|2021-03-03"
      ],
      "attributes":[
        "BULK"
      ]
    },
    {
      "source":510,
      "target":514,
      "directed":false,
      "length":0.00957751,
      "support":0.0,
      "removed":false,
      "sequences":[
        "ID_CEC-20-2137|ST_2|CODE_15058|SX_M|RISK_3|AGE_24|SES_2|SCO_3|CD4_1|DRUG_0|MET_NA|APP_0|RES_1|REC_0|VEN_0|CL_207|NAT_mex|2020-11-30",
        "ID_CEC-21-5226|ST_1|CODE_09007|SX_M|RISK_3|AGE_24|SES_1|SCO_2|CD4_1|DRUG_1|MET_NA|APP_0|RES_2|REC_0|VEN_NA|CL_207|NAT_mex|2021-10-13"
      ],
      "attributes":[
        "BULK"
      ]
    },
    {
      "source":510,
      "target":515,
      "directed":false,
      "length":0.0117298,
      "support":0.0,
      "removed":false,
      "sequences":[
        "ID_CEC-20-2137|ST_2|CODE_15058|SX_M|RISK_3|AGE_24|SES_2|SCO_3|CD4_1|DRUG_0|MET_NA|APP_0|RES_1|REC_0|VEN_0|CL_207|NAT_mex|2020-11-30",
        "ID_CEC-22-6072|ST_1|CODE_09005|SX_M|RISK_3|AGE_22|SES_2|SCO_3|CD4_1|DRUG_1|MET_NA|APP_1|RES_1|REC_0|VEN_1|CL_207|NAT_mex|2022-01-11"
      ],
      "attributes":[
        "BULK"
      ]
    },
    {
      "source":510,
      "target":516,
      "directed":false,
      "length":0.00458917,
      "support":0.0,
      "removed":false,
      "sequences":[
        "ID_CEC-20-2137|ST_2|CODE_15058|SX_M|RISK_3|AGE_24|SES_2|SCO_3|CD4_1|DRUG_0|MET_NA|APP_0|RES_1|REC_0|VEN_0|CL_207|NAT_mex|2020-11-30",
        "ID_CEC-22-7081|ST_1|CODE_09007|SX_M|RISK_3|AGE_26|SES_2|SCO_3|CD4_1|DRUG_0|MET_NA|APP_1|RES_1|REC_0|VEN_0|CL_207|NAT_mex|2022-04-06"
      ],
      "attributes":[
        "BULK"
      ]
    },
    {
      "source":2068,
      "target":2069,
      "directed":false,
      "length":0.000703654,
      "support":0.0,
      "removed":false,
      "sequences":[
        "ID_CEC-20-2144|ST_1|CODE_09006|SX_M|RISK_3|AGE_34|SES_1|SCO_3|CD4_2|DRUG_0|MET_NA|APP_0|RES_1|REC_0|VEN_0|CL_328|NAT_mex|2020-12-01",
        "ID_CEC-22-6311|ST_1|CODE_09015|SX_M|RISK_2|AGE_26|SES_1|SCO_3|CD4_1|DRUG_0|MET_NA|APP_0|RES_1|REC_0|VEN_0|CL_328|NAT_mex|2022-01-31"
      ],
      "attributes":[
        "BULK"
      ]
    },
    {
      "source":1135,
      "target":1136,
      "directed":false,
      "length":0.00994302,
      "support":0.0,
      "removed":false,
      "sequences":[
        "ID_CEC-20-2146|ST_1|CODE_09015|SX_M|RISK_3|AGE_26|SES_2|SCO_3|CD4_2|DRUG_1|MET_NA|APP_1|RES_1|REC_NA|VEN_0|CL_108|NAT_mex|2020-12-01",
        "ID_CEC-21-4811|ST_2|CODE_15033|SX_M|RISK_3|AGE_36|SES_2|SCO_3|CD4_2|DRUG_1|MET_NA|APP_1|RES_1|REC_0|VEN_1|CL_108|NAT_mex|2021-09-13"
      ],
      "attributes":[
        "BULK"
      ]
    },
    {
      "source":1135,
      "target":1137,
      "directed":false,
      "length":0.00922102,
      "support":0.0,
      "removed":false,
      "sequences":[
        "ID_CEC-20-2146|ST_1|CODE_09015|SX_M|RISK_3|AGE_26|SES_2|SCO_3|CD4_2|DRUG_1|MET_NA|APP_1|RES_1|REC_NA|VEN_0|CL_108|NAT_mex|2020-12-01",
        "ID_CEC-22-6142|ST_1|CODE_09015|SX_M|RISK_3|AGE_32|SES_2|SCO_3|CD4_2|DRUG_0|MET_NA|APP_1|RES_1|REC_0|VEN_1|CL_108|NAT_mex|2022-01-17"
      ],
      "attributes":[
        "BULK"
      ]
    },
    {
      "source":1135,
      "target":1138,
      "directed":false,
      "length":0.0110141,
      "support":0.0,
      "removed":false,
      "sequences":[
        "ID_CEC-20-2146|ST_1|CODE_09015|SX_M|RISK_3|AGE_26|SES_2|SCO_3|CD4_2|DRUG_1|MET_NA|APP_1|RES_1|REC_NA|VEN_0|CL_108|NAT_mex|2020-12-01",
        "ID_CEC-22-7395|ST_2|CODE_15104|SX_M|RISK_3|AGE_34|SES_2|SCO_3|CD4_2|DRUG_NA|MET_NA|APP_0|RES_1|REC_1|VEN_0|CL_108|NAT_mex|2022-05-06"
      ],
      "attributes":[
        "BULK"
      ]
    },
    {
      "source":2728,
      "target":2729,
      "directed":false,
      "length":0.0110176,
      "support":0.0,
      "removed":false,
      "sequences":[
        "ID_CEC-20-2151|ST_1|CODE_09003|SX_M|RISK_3|AGE_33|SES_2|SCO_2|CD4_2|DRUG_1|MET_NA|APP_1|RES_1|REC_NA|VEN_1|CL_NA|NAT_mex|2020-12-01",
        "ID_CEC-21-3194|ST_1|CODE_09003|SX_M|RISK_3|AGE_21|SES_1|SCO_2|CD4_1|DRUG_0|MET_NA|APP_1|RES_1|REC_0|VEN_0|CL_NA|NAT_mex|2021-04-05"
      ],
      "attributes":[
        "BULK"
      ]
    },
    {
      "source":2077,
      "target":2078,
      "directed":false,
      "length":0.0124515,
      "support":0.0,
      "removed":false,
      "sequences":[
        "ID_CEC-20-2152|ST_1|CODE_09013|SX_M|RISK_3|AGE_28|SES_1|SCO_2|CD4_2|DRUG_1|MET_NA|APP_0|RES_1|REC_0|VEN_1|CL_895|NAT_mex|2020-12-01",
        "ID_CEC-21-5613|ST_1|CODE_09013|SX_M|RISK_3|AGE_22|SES_2|SCO_2|CD4_1|DRUG_0|MET_NA|APP_1|RES_1|REC_0|VEN_1|CL_NA|NAT_mex|2021-11-22"
      ],
      "attributes":[
        "BULK"
      ]
    },
    {
      "source":2077,
      "target":2079,
      "directed":false,
      "length":0.00388239,
      "support":0.0,
      "removed":false,
      "sequences":[
        "ID_CEC-20-2152|ST_1|CODE_09013|SX_M|RISK_3|AGE_28|SES_1|SCO_2|CD4_2|DRUG_1|MET_NA|APP_0|RES_1|REC_0|VEN_1|CL_895|NAT_mex|2020-12-01",
        "ID_CEC-22-6549|ST_1|CODE_09013|SX_M|RISK_3|AGE_32|SES_2|SCO_3|CD4_2|DRUG_1|MET_NA|APP_1|RES_1|REC_0|VEN_0|CL_895|NAT_mex|2022-02-21"
      ],
      "attributes":[
        "BULK"
      ]
    },
    {
      "source":2730,
      "target":2731,
      "directed":false,
      "length":0.0120992,
      "support":0.0,
      "removed":false,
      "sequences":[
        "ID_CEC-20-2155|ST_1|CODE_09014|SX_M|RISK_3|AGE_23|SES_2|SCO_2|CD4_2|DRUG_1|MET_NA|APP_1|RES_2|REC_0|VEN_0|CL_896|NAT_cub|2020-12-01",
        "ID_CEC-21-4445|ST_1|CODE_09006|SX_M|RISK_3|AGE_31|SES_2|SCO_3|CD4_3|DRUG_1|MET_NA|APP_1|RES_2|REC_0|VEN_0|CL_896|NAT_mex|2021-08-03"
      ],
      "attributes":[
        "BULK"
      ]
    },
    {
      "source":63,
      "target":66,
      "directed":false,
      "length":0.0106684,
      "support":0.0,
      "removed":false,
      "sequences":[
        "ID_CEC-20-2159|ST_1|CODE_09007|SX_M|RISK_3|AGE_34|SES_2|SCO_2|CD4_1|DRUG_0|MET_NA|APP_0|RES_2|REC_0|VEN_0|CL_85|NAT_mex|2020-11-30",
        "ID_CEC-21-3921|ST_1|CODE_09011|SX_M|RISK_3|AGE_26|SES_2|SCO_2|CD4_1|DRUG_NA|MET_NA|APP_NA|RES_2|REC_0|VEN_NA|CL_85|NAT_mex|2021-06-07"
      ],
      "attributes":[
        "BULK"
      ]
    },
    {
      "source":63,
      "target":70,
      "directed":false,
      "length":0.0124702,
      "support":0.0,
      "removed":false,
      "sequences":[
        "ID_CEC-20-2159|ST_1|CODE_09007|SX_M|RISK_3|AGE_34|SES_2|SCO_2|CD4_1|DRUG_0|MET_NA|APP_0|RES_2|REC_0|VEN_0|CL_85|NAT_mex|2020-11-30",
        "ID_CEC-21-4670|ST_1|CODE_09007|SX_F|RISK_1|AGE_25|SES_2|SCO_3|CD4_2|DRUG_0|MET_NA|APP_NA|RES_2|REC_0|VEN_NA|CL_85|NAT_mex|2021-08-25"
      ],
      "attributes":[
        "BULK"
      ]
    },
    {
      "source":63,
      "target":77,
      "directed":false,
      "length":0.0113786,
      "support":0.0,
      "removed":false,
      "sequences":[
        "ID_CEC-20-2159|ST_1|CODE_09007|SX_M|RISK_3|AGE_34|SES_2|SCO_2|CD4_1|DRUG_0|MET_NA|APP_0|RES_2|REC_0|VEN_0|CL_85|NAT_mex|2020-11-30",
        "ID_CEC-22-6789|ST_2|CODE_15057|SX_M|RISK_3|AGE_30|SES_1|SCO_2|CD4_1|DRUG_0|MET_NA|APP_1|RES_1|REC_0|VEN_1|CL_85|NAT_mex|2022-03-14"
      ],
      "attributes":[
        "BULK"
      ]
    },
    {
      "source":2732,
      "target":2733,
      "directed":false,
      "length":0.00637108,
      "support":0.0,
      "removed":false,
      "sequences":[
        "ID_CEC-20-2161|ST_1|CODE_09003|SX_M|RISK_3|AGE_30|SES_2|SCO_2|CD4_1|DRUG_1|MET_NA|APP_1|RES_4|REC_0|VEN_0|CL_153|NAT_mex|2020-12-02",
        "ID_CEC-20-2238|ST_1|CODE_09013|SX_M|RISK_3|AGE_25|SES_2|SCO_2|CD4_2|DRUG_NA|MET_NA|APP_0|RES_1|REC_NA|VEN_0|CL_153|NAT_mex|2020-12-07"
      ],
      "attributes":[
        "BULK"
      ]
    },
    {
      "source":1027,
      "target":1028,
      "directed":false,
      "length":0.000352205,
      "support":0.0,
      "removed":false,
      "sequences":[
        "ID_CEC-20-2165|ST_1|CODE_09007|SX_M|RISK_3|AGE_54|SES_2|SCO_3|CD4_3|DRUG_0|MET_NA|APP_1|RES_1|REC_NA|VEN_0|CL_254|NAT_mex|2020-12-03",
        "ID_CEC-21-3843|ST_1|CODE_09007|SX_M|RISK_3|AGE_27|SES_2|SCO_3|CD4_2|DRUG_1|MET_NA|APP_1|RES_1|REC_0|VEN_NA|CL_254|NAT_mex|2021-06-02"
      ],
      "attributes":[
        "BULK"
      ]
    },
    {
      "source":1027,
      "target":1029,
      "directed":false,
      "length":0.000704528,
      "support":0.0,
      "removed":false,
      "sequences":[
        "ID_CEC-20-2165|ST_1|CODE_09007|SX_M|RISK_3|AGE_54|SES_2|SCO_3|CD4_3|DRUG_0|MET_NA|APP_1|RES_1|REC_NA|VEN_0|CL_254|NAT_mex|2020-12-03",
        "ID_CEC-21-4783|ST_1|CODE_09007|SX_M|RISK_3|AGE_30|SES_2|SCO_2|CD4_2|DRUG_1|MET_NA|APP_1|RES_1|REC_0|VEN_NA|CL_254|NAT_mex|2021-09-06"
      ],
      "attributes":[
        "BULK"
      ]
    },
    {
      "source":1027,
      "target":1030,
      "directed":false,
      "length":0.000704528,
      "support":0.0,
      "removed":false,
      "sequences":[
        "ID_CEC-20-2165|ST_1|CODE_09007|SX_M|RISK_3|AGE_54|SES_2|SCO_3|CD4_3|DRUG_0|MET_NA|APP_1|RES_1|REC_NA|VEN_0|CL_254|NAT_mex|2020-12-03",
        "ID_CEC-22-7090|ST_1|CODE_09007|SX_M|RISK_3|AGE_28|SES_2|SCO_2|CD4_2|DRUG_1|MET_NA|APP_0|RES_1|REC_0|VEN_0|CL_254|NAT_mex|2022-04-06"
      ],
      "attributes":[
        "BULK"
      ]
    },
    {
      "source":1027,
      "target":1031,
      "directed":false,
      "length":0.0110211,
      "support":0.0,
      "removed":false,
      "sequences":[
        "ID_CEC-20-2165|ST_1|CODE_09007|SX_M|RISK_3|AGE_54|SES_2|SCO_3|CD4_3|DRUG_0|MET_NA|APP_1|RES_1|REC_NA|VEN_0|CL_254|NAT_mex|2020-12-03",
        "ID_CEC-22-8580|ST_1|CODE_09011|SX_M|RISK_3|AGE_24|SES_1|SCO_3|CD4_2|DRUG_0|MET_NA|APP_0|RES_1|REC_0|VEN_0|CL_254|NAT_mex|2022-08-12"
      ],
      "attributes":[
        "BULK"
      ]
    },
    {
      "source":463,
      "target":456,
      "directed":false,
      "length":0.00707582,
      "support":0.0,
      "removed":false,
      "sequences":[
        "ID_CEC-20-2166|ST_2|CODE_15070|SX_M|RISK_3|AGE_47|SES_1|SCO_2|CD4_1|DRUG_0|MET_NA|APP_0|RES_1|REC_0|VEN_1|CL_48|NAT_mex|2020-12-03",
        "ID_CEC-21-2573|ST_1|CODE_09002|SX_F|RISK_1|AGE_43|SES_2|SCO_3|CD4_1|DRUG_0|MET_NA|APP_NA|RES_1|REC_0|VEN_NA|CL_48|NAT_mex|2021-02-05"
      ],
      "attributes":[
        "BULK"
      ]
    },
    {
      "source":463,
      "target":457,
      "directed":false,
      "length":0.0131555,
      "support":0.0,
      "removed":false,
      "sequences":[
        "ID_CEC-20-2166|ST_2|CODE_15070|SX_M|RISK_3|AGE_47|SES_1|SCO_2|CD4_1|DRUG_0|MET_NA|APP_0|RES_1|REC_0|VEN_1|CL_48|NAT_mex|2020-12-03",
        "ID_CEC-21-5429|ST_1|CODE_09005|SX_FT|RISK_4|AGE_30|SES_2|SCO_2|CD4_2|DRUG_1|MET_NA|APP_1|RES_1|REC_0|VEN_1|CL_48|NAT_mex|2021-11-03"
      ],
      "attributes":[
        "BULK"
      ]
    },
    {
      "source":463,
      "target":458,
      "directed":false,
      "length":0.00922857,
      "support":0.0,
      "removed":false,
      "sequences":[
        "ID_CEC-20-2166|ST_2|CODE_15070|SX_M|RISK_3|AGE_47|SES_1|SCO_2|CD4_1|DRUG_0|MET_NA|APP_0|RES_1|REC_0|VEN_1|CL_48|NAT_mex|2020-12-03",
        "ID_CEC-22-7464|ST_1|CODE_09011|SX_M|RISK_3|AGE_29|SES_1|SCO_2|CD4_3|DRUG_1|MET_NA|APP_1|RES_1|REC_0|VEN_1|CL_48|NAT_mex|2022-05-10"
      ],
      "attributes":[
        "BULK"
      ]
    },
    {
      "source":463,
      "target":460,
      "directed":false,
      "length":0.0038801,
      "support":0.0,
      "removed":false,
      "sequences":[
        "ID_CEC-20-2166|ST_2|CODE_15070|SX_M|RISK_3|AGE_47|SES_1|SCO_2|CD4_1|DRUG_0|MET_NA|APP_0|RES_1|REC_0|VEN_1|CL_48|NAT_mex|2020-12-03",
        "ID_CEC-22-8170|ST_1|CODE_09015|SX_FT|RISK_4|AGE_24|SES_2|SCO_2|CD4_1|DRUG_1|MET_NA|APP_1|RES_1|REC_0|VEN_1|CL_48|NAT_mex|2022-07-04"
      ],
      "attributes":[
        "BULK"
      ]
    },
    {
      "source":463,
      "target":461,
      "directed":false,
      "length":0.00850899,
      "support":0.0,
      "removed":false,
      "sequences":[
        "ID_CEC-20-2166|ST_2|CODE_15070|SX_M|RISK_3|AGE_47|SES_1|SCO_2|CD4_1|DRUG_0|MET_NA|APP_0|RES_1|REC_0|VEN_1|CL_48|NAT_mex|2020-12-03",
        "ID_CEC-22-8801|ST_1|CODE_09015|SX_M|RISK_3|AGE_20|SES_2|SCO_2|CD4_1|DRUG_1|MET_NA|APP_1|RES_1|REC_0|VEN_1|CL_48|NAT_mex|2022-08-30"
      ],
      "attributes":[
        "BULK"
      ]
    },
    {
      "source":463,
      "target":462,
      "directed":false,
      "length":0.00743697,
      "support":0.0,
      "removed":false,
      "sequences":[
        "ID_CEC-20-2166|ST_2|CODE_15070|SX_M|RISK_3|AGE_47|SES_1|SCO_2|CD4_1|DRUG_0|MET_NA|APP_0|RES_1|REC_0|VEN_1|CL_48|NAT_mex|2020-12-03",
        "ID_CEC-22-8898|ST_1|CODE_09005|SX_FT|RISK_NA|AGE_28|SES_2|SCO_1|CD4_2|DRUG_1|MET_0|APP_1|RES_1|REC_1|VEN_1|CL_48|NAT_mex|2022-09-06"
      ],
      "attributes":[
        "BULK"
      ]
    },
    {
      "source":2734,
      "target":2735,
      "directed":false,
      "length":0.0103053,
      "support":0.0,
      "removed":false,
      "sequences":[
        "ID_CEC-20-2171|ST_1|CODE_09005|SX_M|RISK_3|AGE_18|SES_2|SCO_2|CD4_2|DRUG_1|MET_NA|APP_0|RES_1|REC_NA|VEN_0|CL_898|NAT_mex|2020-12-03",
        "ID_CEC-22-7634|ST_1|CODE_09005|SX_M|RISK_3|AGE_29|SES_1|SCO_2|CD4_1|DRUG_0|MET_NA|APP_0|RES_1|REC_0|VEN_1|CL_898|NAT_mex|2022-05-23"
      ],
      "attributes":[
        "BULK"
      ]
    },
    {
      "source":34,
      "target":38,
      "directed":false,
      "length":0.0131733,
      "support":0.0,
      "removed":false,
      "sequences":[
        "ID_CEC-20-2174|ST_1|CODE_09011|SX_M|RISK_3|AGE_23|SES_2|SCO_3|CD4_1|DRUG_1|MET_NA|APP_0|RES_1|REC_0|VEN_0|CL_10|NAT_mex|2020-12-03",
        "ID_CEC-21-3948|ST_1|CODE_09004|SX_M|RISK_3|AGE_22|SES_1|SCO_3|CD4_2|DRUG_0|MET_NA|APP_1|RES_1|REC_0|VEN_0|CL_10|NAT_mex|2021-06-10"
      ],
      "attributes":[
        "BULK"
      ]
    },
    {
      "source":34,
      "target":39,
      "directed":false,
      "length":0.0124573,
      "support":0.0,
      "removed":false,
      "sequences":[
        "ID_CEC-20-2174|ST_1|CODE_09011|SX_M|RISK_3|AGE_23|SES_2|SCO_3|CD4_1|DRUG_1|MET_NA|APP_0|RES_1|REC_0|VEN_0|CL_10|NAT_mex|2020-12-03",
        "ID_CEC-21-4664|ST_1|CODE_09014|SX_M|RISK_3|AGE_46|SES_2|SCO_3|CD4_2|DRUG_0|MET_NA|APP_0|RES_1|REC_0|VEN_NA|CL_10|NAT_mex|2021-08-24"
      ],
      "attributes":[
        "BULK"
      ]
    },
    {
      "source":34,
      "target":40,
      "directed":false,
      "length":0.0135225,
      "support":0.0,
      "removed":false,
      "sequences":[
        "ID_CEC-20-2174|ST_1|CODE_09011|SX_M|RISK_3|AGE_23|SES_2|SCO_3|CD4_1|DRUG_1|MET_NA|APP_0|RES_1|REC_0|VEN_0|CL_10|NAT_mex|2020-12-03",
        "ID_CEC-21-5787|ST_1|CODE_09011|SX_M|RISK_3|AGE_27|SES_2|SCO_2|CD4_1|DRUG_1|MET_NA|APP_0|RES_1|REC_0|VEN_0|CL_10|NAT_mex|2021-12-01"
      ],
      "attributes":[
        "BULK"
      ]
    },
    {
      "source":1611,
      "target":1608,
      "directed":false,
      "length":0.00246785,
      "support":0.0,
      "removed":false,
      "sequences":[
        "ID_CEC-20-2175|ST_1|CODE_09005|SX_M|RISK_3|AGE_36|SES_2|SCO_3|CD4_1|DRUG_0|MET_NA|APP_1|RES_1|REC_0|VEN_1|CL_447|NAT_mex|2020-12-03",
        "ID_CEC-21-4373|ST_1|CODE_09016|SX_M|RISK_3|AGE_31|SES_2|SCO_3|CD4_2|DRUG_0|MET_NA|APP_0|RES_1|REC_0|VEN_0|CL_447|NAT_mex|2021-07-20"
      ],
      "attributes":[
        "BULK"
      ]
    },
    {
      "source":1611,
      "target":1609,
      "directed":false,
      "length":0.0117369,
      "support":0.0,
      "removed":false,
      "sequences":[
        "ID_CEC-20-2175|ST_1|CODE_09005|SX_M|RISK_3|AGE_36|SES_2|SCO_3|CD4_1|DRUG_0|MET_NA|APP_1|RES_1|REC_0|VEN_1|CL_447|NAT_mex|2020-12-03",
        "ID_CEC-22-7501|ST_2|CODE_15081|SX_M|RISK_3|AGE_48|SES_1|SCO_3|CD4_2|DRUG_1|MET_NA|APP_1|RES_1|REC_0|VEN_0|CL_447|NAT_mex|2022-05-13"
      ],
      "attributes":[
        "BULK"
      ]
    },
    {
      "source":1611,
      "target":1610,
      "directed":false,
      "length":0.00779445,
      "support":0.0,
      "removed":false,
      "sequences":[
        "ID_CEC-20-2175|ST_1|CODE_09005|SX_M|RISK_3|AGE_36|SES_2|SCO_3|CD4_1|DRUG_0|MET_NA|APP_1|RES_1|REC_0|VEN_1|CL_447|NAT_mex|2020-12-03",
        "ID_CEC-22-8217|ST_2|CODE_15030|SX_M|RISK_3|AGE_41|SES_2|SCO_3|CD4_2|DRUG_1|MET_NA|APP_0|RES_1|REC_0|VEN_0|CL_447|NAT_mex|2022-07-06"
      ],
      "attributes":[
        "BULK"
      ]
    },
    {
      "source":1612,
      "target":1613,
      "directed":false,
      "length":0.0124428,
      "support":0.0,
      "removed":false,
      "sequences":[
        "ID_CEC-20-2181|ST_1|CODE_09002|SX_M|RISK_3|AGE_39|SES_1|SCO_2|CD4_1|DRUG_1|MET_NA|APP_1|RES_1|REC_0|VEN_0|CL_494|NAT_mex|2020-12-03",
        "ID_CEC-21-3688|ST_1|CODE_09007|SX_M|RISK_2|AGE_29|SES_2|SCO_3|CD4_2|DRUG_0|MET_NA|APP_1|RES_1|REC_0|VEN_1|CL_494|NAT_mex|2021-05-18"
      ],
      "attributes":[
        "BULK"
      ]
    },
    {
      "source":1612,
      "target":1615,
      "directed":false,
      "length":0.0117139,
      "support":0.0,
      "removed":false,
      "sequences":[
        "ID_CEC-20-2181|ST_1|CODE_09002|SX_M|RISK_3|AGE_39|SES_1|SCO_2|CD4_1|DRUG_1|MET_NA|APP_1|RES_1|REC_0|VEN_0|CL_494|NAT_mex|2020-12-03",
        "ID_CEC-22-8063|ST_1|CODE_09003|SX_M|RISK_2|AGE_61|SES_2|SCO_3|CD4_2|DRUG_0|MET_NA|APP_0|RES_1|REC_0|VEN_1|CL_494|NAT_mex|2022-06-27"
      ],
      "attributes":[
        "BULK"
      ]
    },
    {
      "source":2080,
      "target":2081,
      "directed":false,
      "length":0.0131406,
      "support":0.0,
      "removed":false,
      "sequences":[
        "ID_CEC-20-2182|ST_1|CODE_09006|SX_M|RISK_3|AGE_34|SES_1|SCO_2|CD4_2|DRUG_0|MET_NA|APP_1|RES_3|REC_NA|VEN_0|CL_613|NAT_mex|2020-12-02",
        "ID_CEC-22-8050|ST_2|CODE_15033|SX_M|RISK_3|AGE_26|SES_1|SCO_3|CD4_2|DRUG_0|MET_NA|APP_1|RES_1|REC_0|VEN_0|CL_613|NAT_mex|2022-06-23"
      ],
      "attributes":[
        "BULK"
      ]
    },
    {
      "source":2083,
      "target":2084,
      "directed":false,
      "length":0.0088653,
      "support":0.0,
      "removed":false,
      "sequences":[
        "ID_CEC-20-2186|ST_1|CODE_09002|SX_M|RISK_3|AGE_35|SES_2|SCO_3|CD4_1|DRUG_0|MET_NA|APP_0|RES_2|REC_0|VEN_1|CL_600|NAT_mex|2020-12-02",
        "ID_CEC-21-4266|ST_2|CODE_15070|SX_M|RISK_3|AGE_29|SES_2|SCO_3|CD4_1|DRUG_NA|MET_NA|APP_1|RES_2|REC_0|VEN_0|CL_600|NAT_mex|2021-07-09"
      ],
      "attributes":[
        "BULK"
      ]
    },
    {
      "source":2083,
      "target":2085,
      "directed":false,
      "length":0.0120982,
      "support":0.0,
      "removed":false,
      "sequences":[
        "ID_CEC-20-2186|ST_1|CODE_09002|SX_M|RISK_3|AGE_35|SES_2|SCO_3|CD4_1|DRUG_0|MET_NA|APP_0|RES_2|REC_0|VEN_1|CL_600|NAT_mex|2020-12-02",
        "ID_CEC-22-9419|ST_1|CODE_09011|SX_F|RISK_1|AGE_19|SES_1|SCO_1|CD4_2|DRUG_1|MET_NA|APP_0|RES_2|REC_0|VEN_0|CL_600|NAT_mex|2022-10-26"
      ],
      "attributes":[
        "BULK"
      ]
    },
    {
      "source":1616,
      "target":1618,
      "directed":false,
      "length":0.00176103,
      "support":0.0,
      "removed":false,
      "sequences":[
        "ID_CEC-20-2189|ST_1|CODE_09007|SX_M|RISK_3|AGE_22|SES_1|SCO_2|CD4_1|DRUG_1|MET_NA|APP_1|RES_1|REC_0|VEN_NA|CL_495|NAT_mex|2020-12-03",
        "ID_CEC-21-5607|ST_1|CODE_09011|SX_M|RISK_3|AGE_28|SES_2|SCO_2|CD4_1|DRUG_1|MET_NA|APP_1|RES_2|REC_0|VEN_NA|CL_495|NAT_mex|2021-11-17"
      ],
      "attributes":[
        "BULK"
      ]
    },
    {
      "source":1616,
      "target":1619,
      "directed":false,
      "length":0.00494914,
      "support":0.0,
      "removed":false,
      "sequences":[
        "ID_CEC-20-2189|ST_1|CODE_09007|SX_M|RISK_3|AGE_22|SES_1|SCO_2|CD4_1|DRUG_1|MET_NA|APP_1|RES_1|REC_0|VEN_NA|CL_495|NAT_mex|2020-12-03",
        "ID_CEC-22-6030|ST_1|CODE_09011|SX_M|RISK_3|AGE_28|SES_2|SCO_2|CD4_2|DRUG_1|MET_NA|APP_1|RES_2|REC_1|VEN_0|CL_495|NAT_mex|2022-01-07"
      ],
      "attributes":[
        "BULK"
      ]
    },
    {
      "source":1263,
      "target":1261,
      "directed":false,
      "length":0.0085049,
      "support":0.0,
      "removed":false,
      "sequences":[
        "ID_CEC-20-2191|ST_1|CODE_09007|SX_M|RISK_NA|AGE_27|SES_NA|SCO_NA|CD4_2|DRUG_NA|MET_NA|APP_NA|RES_2|REC_0|VEN_NA|CL_24|NAT_NA|2020-12-03",
        "ID_CEC-21-3609|ST_1|CODE_09007|SX_M|RISK_3|AGE_26|SES_1|SCO_2|CD4_2|DRUG_0|MET_NA|APP_1|RES_2|REC_0|VEN_0|CL_24|NAT_mex|2021-05-11"
      ],
      "attributes":[
        "BULK"
      ]
    },
    {
      "source":1263,
      "target":1262,
      "directed":false,
      "length":0.0131511,
      "support":0.0,
      "removed":false,
      "sequences":[
        "ID_CEC-20-2191|ST_1|CODE_09007|SX_M|RISK_NA|AGE_27|SES_NA|SCO_NA|CD4_2|DRUG_NA|MET_NA|APP_NA|RES_2|REC_0|VEN_NA|CL_24|NAT_NA|2020-12-03",
        "ID_CEC-21-4548|ST_1|CODE_09015|SX_M|RISK_NA|AGE_34|SES_NA|SCO_3|CD4_1|DRUG_NA|MET_NA|APP_NA|RES_2|REC_0|VEN_NA|CL_NA|NAT_mex|2021-08-12"
      ],
      "attributes":[
        "BULK"
      ]
    },
    {
      "source":1620,
      "target":1621,
      "directed":false,
      "length":0.00389054,
      "support":0.0,
      "removed":false,
      "sequences":[
        "ID_CEC-20-2196|ST_1|CODE_07106|SX_M|RISK_3|AGE_28|SES_2|SCO_2|CD4_2|DRUG_1|MET_1|APP_1|RES_2|REC_0|VEN_1|CL_614|NAT_mex|2020-12-04",
        "ID_CEC-22-6951|ST_1|CODE_09003|SX_M|RISK_3|AGE_32|SES_1|SCO_1|CD4_1|DRUG_0|MET_NA|APP_1|RES_2|REC_0|VEN_0|CL_614|NAT_mex|2022-03-28"
      ],
      "attributes":[
        "BULK"
      ]
    },
    {
      "source":1620,
      "target":1622,
      "directed":false,
      "length":0.00601603,
      "support":0.0,
      "removed":false,
      "sequences":[
        "ID_CEC-20-2196|ST_1|CODE_07106|SX_M|RISK_3|AGE_28|SES_2|SCO_2|CD4_2|DRUG_1|MET_1|APP_1|RES_2|REC_0|VEN_1|CL_614|NAT_mex|2020-12-04",
        "ID_CEC-22-8068|ST_2|CODE_15033|SX_M|RISK_3|AGE_24|SES_1|SCO_2|CD4_2|DRUG_1|MET_1|APP_1|RES_2|REC_1|VEN_1|CL_614|NAT_mex|2022-06-24"
      ],
      "attributes":[
        "BULK"
      ]
    },
    {
      "source":1620,
      "target":1623,
      "directed":false,
      "length":0.00922187,
      "support":0.0,
      "removed":false,
      "sequences":[
        "ID_CEC-20-2196|ST_1|CODE_07106|SX_M|RISK_3|AGE_28|SES_2|SCO_2|CD4_2|DRUG_1|MET_1|APP_1|RES_2|REC_0|VEN_1|CL_614|NAT_mex|2020-12-04",
        "ID_CEC-22-9568|ST_1|CODE_09002|SX_M|RISK_3|AGE_31|SES_1|SCO_3|CD4_1|DRUG_1|MET_1|APP_1|RES_2|REC_0|VEN_1|CL_614|NAT_NA|2022-11-11"
      ],
      "attributes":[
        "BULK"
      ]
    },
    {
      "source":2086,
      "target":2087,
      "directed":false,
      "length":0.002819,
      "support":0.0,
      "removed":false,
      "sequences":[
        "ID_CEC-20-2204|ST_1|CODE_09013|SX_M|RISK_3|AGE_28|SES_2|SCO_3|CD4_1|DRUG_1|MET_NA|APP_1|RES_1|REC_0|VEN_0|CL_339|NAT_mex|2020-12-04",
        "ID_CEC-20-2205|ST_1|CODE_09014|SX_M|RISK_3|AGE_52|SES_2|SCO_3|CD4_2|DRUG_0|MET_NA|APP_1|RES_1|REC_0|VEN_1|CL_339|NAT_mex|2020-12-04"
      ],
      "attributes":[
        "BULK"
      ]
    },
    {
      "source":2086,
      "target":2088,
      "directed":false,
      "length":0.00211449,
      "support":0.0,
      "removed":false,
      "sequences":[
        "ID_CEC-20-2204|ST_1|CODE_09013|SX_M|RISK_3|AGE_28|SES_2|SCO_3|CD4_1|DRUG_1|MET_NA|APP_1|RES_1|REC_0|VEN_0|CL_339|NAT_mex|2020-12-04",
        "ID_CEC-22-7882|ST_1|CODE_09013|SX_M|RISK_3|AGE_43|SES_2|SCO_3|CD4_1|DRUG_1|MET_NA|APP_1|RES_1|REC_0|VEN_1|CL_339|NAT_mex|2022-06-08"
      ],
      "attributes":[
        "BULK"
      ]
    },
    {
      "source":2087,
      "target":2088,
      "directed":false,
      "length":0.00565115,
      "support":0.0,
      "removed":false,
      "sequences":[
        "ID_CEC-20-2205|ST_1|CODE_09014|SX_M|RISK_3|AGE_52|SES_2|SCO_3|CD4_2|DRUG_0|MET_NA|APP_1|RES_1|REC_0|VEN_1|CL_339|NAT_mex|2020-12-04",
        "ID_CEC-22-7882|ST_1|CODE_09013|SX_M|RISK_3|AGE_43|SES_2|SCO_3|CD4_1|DRUG_1|MET_NA|APP_1|RES_1|REC_0|VEN_1|CL_339|NAT_mex|2022-06-08"
      ],
      "attributes":[
        "BULK"
      ]
    },
    {
      "source":1530,
      "target":1531,
      "directed":false,
      "length":0.0117464,
      "support":0.0,
      "removed":false,
      "sequences":[
        "ID_CEC-20-2209|ST_1|CODE_09007|SX_M|RISK_3|AGE_23|SES_2|SCO_2|CD4_1|DRUG_0|MET_NA|APP_0|RES_1|REC_0|VEN_0|CL_8|NAT_mex|2020-12-04",
        "ID_CEC-20-2210|ST_1|CODE_09007|SX_M|RISK_3|AGE_23|SES_2|SCO_2|CD4_1|DRUG_0|MET_NA|APP_0|RES_1|REC_0|VEN_0|CL_8|NAT_mex|2020-12-04"
      ],
      "attributes":[
        "BULK"
      ]
    },
    {
      "source":2736,
      "target":2737,
      "directed":false,
      "length":0.00636206,
      "support":0.0,
      "removed":false,
      "sequences":[
        "ID_CEC-20-2211|ST_1|CODE_09007|SX_M|RISK_3|AGE_24|SES_1|SCO_2|CD4_2|DRUG_0|MET_NA|APP_1|RES_1|REC_NA|VEN_0|CL_901|NAT_mex|2020-12-07",
        "ID_CEC-21-4174|ST_1|CODE_09007|SX_M|RISK_3|AGE_26|SES_1|SCO_2|CD4_2|DRUG_1|MET_NA|APP_1|RES_1|REC_0|VEN_0|CL_901|NAT_mex|2021-07-01"
      ],
      "attributes":[
        "BULK"
      ]
    },
    {
      "source":2738,
      "target":2739,
      "directed":false,
      "length":0.00282128,
      "support":0.0,
      "removed":false,
      "sequences":[
        "ID_CEC-20-2213|ST_1|CODE_09003|SX_M|RISK_2|AGE_30|SES_1|SCO_2|CD4_3|DRUG_1|MET_NA|APP_0|RES_1|REC_NA|VEN_0|CL_95|NAT_mex|2020-12-07",
        "ID_CEC-21-4084|ST_1|CODE_09013|SX_M|RISK_3|AGE_50|SES_1|SCO_3|CD4_1|DRUG_1|MET_NA|APP_1|RES_1|REC_0|VEN_1|CL_95|NAT_mex|2021-06-23"
      ],
      "attributes":[
        "BULK"
      ]
    },
    {
      "source":2740,
      "target":2741,
      "directed":false,
      "length":0.000351834,
      "support":0.0,
      "removed":false,
      "sequences":[
        "ID_CEC-20-2217|ST_1|CODE_09003|SX_M|RISK_3|AGE_39|SES_1|SCO_3|CD4_2|DRUG_0|MET_NA|APP_1|RES_1|REC_0|VEN_1|CL_5|NAT_mex|2020-12-07",
        "ID_CEC-21-4313|ST_1|CODE_09003|SX_M|RISK_3|AGE_23|SES_2|SCO_2|CD4_2|DRUG_1|MET_NA|APP_1|RES_1|REC_0|VEN_0|CL_5|NAT_mex|2021-07-14"
      ],
      "attributes":[
        "BULK"
      ]
    },
    {
      "source":404,
      "target":405,
      "directed":false,
      "length":0.00494669,
      "support":0.0,
      "removed":false,
      "sequences":[
        "ID_CEC-20-2221|ST_2|CODE_15033|SX_M|RISK_3|AGE_27|SES_1|SCO_3|CD4_1|DRUG_1|MET_NA|APP_0|RES_2|REC_0|VEN_0|CL_64|NAT_mex|2020-12-07",
        "ID_CEC-20-2289|ST_1|CODE_09016|SX_M|RISK_3|AGE_28|SES_2|SCO_3|CD4_2|DRUG_0|MET_NA|APP_1|RES_2|REC_NA|VEN_0|CL_64|NAT_mex|2020-12-15"
      ],
      "attributes":[
        "BULK"
      ]
    },
    {
      "source":404,
      "target":398,
      "directed":false,
      "length":0.0106441,
      "support":0.0,
      "removed":false,
      "sequences":[
        "ID_CEC-20-2221|ST_2|CODE_15033|SX_M|RISK_3|AGE_27|SES_1|SCO_3|CD4_1|DRUG_1|MET_NA|APP_0|RES_2|REC_0|VEN_0|CL_64|NAT_mex|2020-12-07",
        "ID_CEC-21-3161|ST_1|CODE_07106|SX_M|RISK_3|AGE_42|SES_2|SCO_2|CD4_1|DRUG_1|MET_NA|APP_0|RES_2|REC_0|VEN_0|CL_64|NAT_mex|2021-04-05"
      ],
      "attributes":[
        "BULK"
      ]
    },
    {
      "source":404,
      "target":400,
      "directed":false,
      "length":0.0113628,
      "support":0.0,
      "removed":false,
      "sequences":[
        "ID_CEC-20-2221|ST_2|CODE_15033|SX_M|RISK_3|AGE_27|SES_1|SCO_3|CD4_1|DRUG_1|MET_NA|APP_0|RES_2|REC_0|VEN_0|CL_64|NAT_mex|2020-12-07",
        "ID_CEC-21-5657|ST_2|CODE_15058|SX_M|RISK_3|AGE_27|SES_2|SCO_2|CD4_2|DRUG_1|MET_NA|APP_1|RES_2|REC_0|VEN_0|CL_64|NAT_mex|2021-11-23"
      ],
      "attributes":[
        "BULK"
      ]
    },
    {
      "source":404,
      "target":401,
      "directed":false,
      "length":0.00814187,
      "support":0.0,
      "removed":false,
      "sequences":[
        "ID_CEC-20-2221|ST_2|CODE_15033|SX_M|RISK_3|AGE_27|SES_1|SCO_3|CD4_1|DRUG_1|MET_NA|APP_0|RES_2|REC_0|VEN_0|CL_64|NAT_mex|2020-12-07",
        "ID_CEC-21-5658|ST_2|CODE_15058|SX_M|RISK_3|AGE_20|SES_2|SCO_2|CD4_2|DRUG_0|MET_NA|APP_1|RES_2|REC_1|VEN_0|CL_64|NAT_mex|2021-11-23"
      ],
      "attributes":[
        "BULK"
      ]
    },
    {
      "source":404,
      "target":402,
      "directed":false,
      "length":0.00529883,
      "support":0.0,
      "removed":false,
      "sequences":[
        "ID_CEC-20-2221|ST_2|CODE_15033|SX_M|RISK_3|AGE_27|SES_1|SCO_3|CD4_1|DRUG_1|MET_NA|APP_0|RES_2|REC_0|VEN_0|CL_64|NAT_mex|2020-12-07",
        "ID_CEC-22-7242|ST_2|CODE_15002|SX_M|RISK_3|AGE_25|SES_2|SCO_2|CD4_2|DRUG_0|MET_NA|APP_1|RES_2|REC_0|VEN_0|CL_64|NAT_mex|2022-04-22"
      ],
      "attributes":[
        "BULK"
      ]
    },
    {
      "source":404,
      "target":403,
      "directed":false,
      "length":0.00600767,
      "support":0.0,
      "removed":false,
      "sequences":[
        "ID_CEC-20-2221|ST_2|CODE_15033|SX_M|RISK_3|AGE_27|SES_1|SCO_3|CD4_1|DRUG_1|MET_NA|APP_0|RES_2|REC_0|VEN_0|CL_64|NAT_mex|2020-12-07",
        "ID_CEC-22-7574|ST_1|CODE_07106|SX_M|RISK_3|AGE_22|SES_2|SCO_2|CD4_2|DRUG_0|MET_NA|APP_0|RES_2|REC_0|VEN_NA|CL_64|NAT_mex|2022-05-18"
      ],
      "attributes":[
        "BULK"
      ]
    },
    {
      "source":2742,
      "target":2743,
      "directed":false,
      "length":0.0,
      "support":0.0,
      "removed":false,
      "sequences":[
        "ID_CEC-20-2227|ST_1|CODE_09013|SX_M|RISK_3|AGE_28|SES_2|SCO_2|CD4_3|DRUG_1|MET_NA|APP_1|RES_5|REC_NA|VEN_1|CL_372|NAT_mex|2020-12-08",
        "ID_CEC-20-2297|ST_1|CODE_09012|SX_M|RISK_3|AGE_18|SES_1|SCO_2|CD4_2|DRUG_0|MET_NA|APP_0|RES_5|REC_NA|VEN_0|CL_372|NAT_mex|2020-12-15"
      ],
      "attributes":[
        "BULK"
      ]
    },
    {
      "source":2014,
      "target":2015,
      "directed":false,
      "length":0.0103021,
      "support":0.0,
      "removed":false,
      "sequences":[
        "ID_CEC-20-2231|ST_1|CODE_09016|SX_FT|RISK_4|AGE_28|SES_2|SCO_2|CD4_3|DRUG_1|MET_NA|APP_NA|RES_1|REC_0|VEN_NA|CL_35|NAT_mex|2020-12-08",
        "ID_CEC-21-3668|ST_1|CODE_09005|SX_F|RISK_1|AGE_26|SES_2|SCO_2|CD4_1|DRUG_0|MET_NA|APP_NA|RES_1|REC_0|VEN_NA|CL_35|NAT_mex|2021-05-18"
      ],
      "attributes":[
        "BULK"
      ]
    },
    {
      "source":834,
      "target":835,
      "directed":false,
      "length":0.0103007,
      "support":0.0,
      "removed":false,
      "sequences":[
        "ID_CEC-20-2239|ST_1|CODE_09007|SX_M|RISK_3|AGE_22|SES_1|SCO_2|CD4_3|DRUG_NA|MET_NA|APP_NA|RES_1|REC_0|VEN_0|CL_74|NAT_mex|2020-12-08",
        "ID_CEC-21-2710|ST_1|CODE_09007|SX_M|RISK_3|AGE_18|SES_2|SCO_2|CD4_3|DRUG_0|MET_NA|APP_1|RES_1|REC_0|VEN_1|CL_74|NAT_mex|2021-02-17"
      ],
      "attributes":[
        "BULK"
      ]
    },
    {
      "source":834,
      "target":837,
      "directed":false,
      "length":0.0136159,
      "support":0.0,
      "removed":false,
      "sequences":[
        "ID_CEC-20-2239|ST_1|CODE_09007|SX_M|RISK_3|AGE_22|SES_1|SCO_2|CD4_3|DRUG_NA|MET_NA|APP_NA|RES_1|REC_0|VEN_0|CL_74|NAT_mex|2020-12-08",
        "ID_CEC-22-6487|ST_1|CODE_09007|SX_M|RISK_3|AGE_25|SES_2|SCO_2|CD4_3|DRUG_0|MET_NA|APP_1|RES_1|REC_0|VEN_0|CL_NA|NAT_mex|2022-02-16"
      ],
      "attributes":[
        "BULK"
      ]
    },
    {
      "source":834,
      "target":838,
      "directed":false,
      "length":0.0120979,
      "support":0.0,
      "removed":false,
      "sequences":[
        "ID_CEC-20-2239|ST_1|CODE_09007|SX_M|RISK_3|AGE_22|SES_1|SCO_2|CD4_3|DRUG_NA|MET_NA|APP_NA|RES_1|REC_0|VEN_0|CL_74|NAT_mex|2020-12-08",
        "ID_CEC-22-8211|ST_1|CODE_09007|SX_M|RISK_3|AGE_41|SES_2|SCO_2|CD4_2|DRUG_1|MET_NA|APP_0|RES_1|REC_0|VEN_0|CL_74|NAT_mex|2022-07-06"
      ],
      "attributes":[
        "BULK"
      ]
    },
    {
      "source":2744,
      "target":2745,
      "directed":false,
      "length":0.0113783,
      "support":0.0,
      "removed":false,
      "sequences":[
        "ID_CEC-20-2240|ST_1|CODE_09014|SX_M|RISK_3|AGE_27|SES_1|SCO_2|CD4_3|DRUG_1|MET_NA|APP_0|RES_1|REC_0|VEN_0|CL_313|NAT_mex|2020-12-08",
        "ID_CEC-21-5537|ST_1|CODE_09004|SX_M|RISK_3|AGE_23|SES_2|SCO_3|CD4_1|DRUG_1|MET_NA|APP_1|RES_1|REC_0|VEN_1|CL_313|NAT_mex|2021-11-10"
      ],
      "attributes":[
        "BULK"
      ]
    },
    {
      "source":256,
      "target":257,
      "directed":false,
      "length":0.0129966,
      "support":0.0,
      "removed":false,
      "sequences":[
        "ID_CEC-20-2241|ST_2|CODE_15031|SX_M|RISK_3|AGE_25|SES_1|SCO_3|CD4_2|DRUG_NA|MET_NA|APP_1|RES_1|REC_0|VEN_1|CL_NA|NAT_mex|2020-12-07",
        "ID_CEC-21-3178|ST_1|CODE_07106|SX_M|RISK_3|AGE_19|SES_1|SCO_2|CD4_1|DRUG_NA|MET_NA|APP_NA|RES_1|REC_0|VEN_NA|CL_172|NAT_mex|2021-04-06"
      ],
      "attributes":[
        "BULK"
      ]
    },
    {
      "source":1627,
      "target":1625,
      "directed":false,
      "length":0.011384,
      "support":0.0,
      "removed":false,
      "sequences":[
        "ID_CEC-20-2249|ST_1|CODE_07106|SX_M|RISK_3|AGE_19|SES_2|SCO_2|CD4_2|DRUG_0|MET_NA|APP_1|RES_1|REC_NA|VEN_0|CL_496|NAT_mex|2020-12-09",
        "ID_CEC-21-2826|ST_1|CODE_09015|SX_M|RISK_3|AGE_37|SES_2|SCO_2|CD4_1|DRUG_0|MET_NA|APP_0|RES_1|REC_0|VEN_NA|CL_496|NAT_mex|2021-03-02"
      ],
      "attributes":[
        "BULK"
      ]
    },
    {
      "source":1627,
      "target":1626,
      "directed":false,
      "length":0.0024695,
      "support":0.0,
      "removed":false,
      "sequences":[
        "ID_CEC-20-2249|ST_1|CODE_07106|SX_M|RISK_3|AGE_19|SES_2|SCO_2|CD4_2|DRUG_0|MET_NA|APP_1|RES_1|REC_NA|VEN_0|CL_496|NAT_mex|2020-12-09",
        "ID_CEC-21-2975|ST_1|CODE_07106|SX_M|RISK_3|AGE_30|SES_2|SCO_3|CD4_2|DRUG_0|MET_NA|APP_1|RES_1|REC_0|VEN_0|CL_496|NAT_mex|2021-03-17"
      ],
      "attributes":[
        "BULK"
      ]
    },
    {
      "source":550,
      "target":551,
      "directed":false,
      "length":0.0128036,
      "support":0.0,
      "removed":false,
      "sequences":[
        "ID_CEC-20-2250|ST_1|CODE_09005|SX_M|RISK_3|AGE_41|SES_2|SCO_2|CD4_1|DRUG_0|MET_NA|APP_1|RES_1|REC_0|VEN_0|CL_237|NAT_mex|2020-12-09",
        "ID_CEC-20-2273|ST_2|CODE_15025|SX_M|RISK_3|AGE_21|SES_1|SCO_3|CD4_2|DRUG_0|MET_NA|APP_1|RES_1|REC_NA|VEN_0|CL_237|NAT_mex|2020-12-11"
      ],
      "attributes":[
        "BULK"
      ]
    },
    {
      "source":550,
      "target":553,
      "directed":false,
      "length":0.0128023,
      "support":0.0,
      "removed":false,
      "sequences":[
        "ID_CEC-20-2250|ST_1|CODE_09005|SX_M|RISK_3|AGE_41|SES_2|SCO_2|CD4_1|DRUG_0|MET_NA|APP_1|RES_1|REC_0|VEN_0|CL_237|NAT_mex|2020-12-09",
        "ID_CEC-21-5022|ST_1|CODE_09015|SX_M|RISK_3|AGE_34|SES_2|SCO_3|CD4_1|DRUG_1|MET_NA|APP_1|RES_1|REC_0|VEN_1|CL_237|NAT_mex|2021-09-29"
      ],
      "attributes":[
        "BULK"
      ]
    },
    {
      "source":550,
      "target":556,
      "directed":false,
      "length":0.0121003,
      "support":0.0,
      "removed":false,
      "sequences":[
        "ID_CEC-20-2250|ST_1|CODE_09005|SX_M|RISK_3|AGE_41|SES_2|SCO_2|CD4_1|DRUG_0|MET_NA|APP_1|RES_1|REC_0|VEN_0|CL_237|NAT_mex|2020-12-09",
        "ID_CEC-22-7177|ST_2|CODE_15037|SX_M|RISK_3|AGE_27|SES_1|SCO_2|CD4_1|DRUG_0|MET_NA|APP_1|RES_1|REC_0|VEN_1|CL_237|NAT_mex|2022-04-18"
      ],
      "attributes":[
        "BULK"
      ]
    },
    {
      "source":2746,
      "target":2747,
      "directed":false,
      "length":0.0124315,
      "support":0.0,
      "removed":false,
      "sequences":[
        "ID_CEC-20-2260|ST_1|CODE_09015|SX_M|RISK_3|AGE_37|SES_2|SCO_3|CD4_1|DRUG_0|MET_NA|APP_1|RES_1|REC_0|VEN_0|CL_NA|NAT_mex|2020-12-11",
        "ID_CEC-22-8676|ST_1|CODE_09007|SX_M|RISK_3|AGE_20|SES_1|SCO_2|CD4_1|DRUG_1|MET_1|APP_1|RES_1|REC_0|VEN_1|CL_18|NAT_mex|2022-08-18"
      ],
      "attributes":[
        "BULK"
      ]
    },
    {
      "source":1275,
      "target":1277,
      "directed":false,
      "length":0.0124523,
      "support":0.0,
      "removed":false,
      "sequences":[
        "ID_CEC-20-2266|ST_2|CODE_15033|SX_M|RISK_3|AGE_20|SES_2|SCO_2|CD4_1|DRUG_0|MET_NA|APP_1|RES_1|REC_0|VEN_0|CL_399|NAT_mex|2020-12-11",
        "ID_CEC-22-5997|ST_2|CODE_15033|SX_M|RISK_3|AGE_21|SES_2|SCO_2|CD4_2|DRUG_1|MET_NA|APP_1|RES_1|REC_0|VEN_1|CL_399|NAT_mex|2022-01-05"
      ],
      "attributes":[
        "BULK"
      ]
    },
    {
      "source":1275,
      "target":1278,
      "directed":false,
      "length":0.0128134,
      "support":0.0,
      "removed":false,
      "sequences":[
        "ID_CEC-20-2266|ST_2|CODE_15033|SX_M|RISK_3|AGE_20|SES_2|SCO_2|CD4_1|DRUG_0|MET_NA|APP_1|RES_1|REC_0|VEN_0|CL_399|NAT_mex|2020-12-11",
        "ID_CEC-22-5998|ST_2|CODE_15033|SX_M|RISK_3|AGE_26|SES_1|SCO_2|CD4_2|DRUG_1|MET_NA|APP_1|RES_1|REC_0|VEN_NA|CL_399|NAT_mex|2022-01-05"
      ],
      "attributes":[
        "BULK"
      ]
    },
    {
      "source":1628,
      "target":1629,
      "directed":false,
      "length":0.00637309,
      "support":0.0,
      "removed":false,
      "sequences":[
        "ID_CEC-20-2267|ST_1|CODE_09007|SX_F|RISK_1|AGE_30|SES_1|SCO_2|CD4_3|DRUG_0|MET_NA|APP_NA|RES_2|REC_NA|VEN_NA|CL_497|NAT_mex|2020-12-11",
        "ID_CEC-21-4027|ST_2|CODE_15081|SX_M|RISK_3|AGE_58|SES_2|SCO_2|CD4_2|DRUG_0|MET_NA|APP_0|RES_1|REC_0|VEN_1|CL_497|NAT_mex|2021-06-17"
      ],
      "attributes":[
        "BULK"
      ]
    },
    {
      "source":1628,
      "target":1630,
      "directed":false,
      "length":0.00353205,
      "support":0.0,
      "removed":false,
      "sequences":[
        "ID_CEC-20-2267|ST_1|CODE_09007|SX_F|RISK_1|AGE_30|SES_1|SCO_2|CD4_3|DRUG_0|MET_NA|APP_NA|RES_2|REC_NA|VEN_NA|CL_497|NAT_mex|2020-12-11",
        "ID_CEC-21-4712|ST_1|CODE_09007|SX_F|RISK_NA|AGE_28|SES_NA|SCO_NA|CD4_1|DRUG_NA|MET_NA|APP_NA|RES_1|REC_0|VEN_NA|CL_497|NAT_NA|2021-08-30"
      ],
      "attributes":[
        "BULK"
      ]
    },
    {
      "source":1628,
      "target":1631,
      "directed":false,
      "length":0.00994118,
      "support":0.0,
      "removed":false,
      "sequences":[
        "ID_CEC-20-2267|ST_1|CODE_09007|SX_F|RISK_1|AGE_30|SES_1|SCO_2|CD4_3|DRUG_0|MET_NA|APP_NA|RES_2|REC_NA|VEN_NA|CL_497|NAT_mex|2020-12-11",
        "ID_CEC-22-8398|ST_1|CODE_09015|SX_M|RISK_3|AGE_28|SES_2|SCO_2|CD4_2|DRUG_0|MET_NA|APP_0|RES_1|REC_NA|VEN_0|CL_497|NAT_mex|2022-07-21"
      ],
      "attributes":[
        "BULK"
      ]
    },
    {
      "source":2749,
      "target":2748,
      "directed":false,
      "length":0.0128238,
      "support":0.0,
      "removed":false,
      "sequences":[
        "ID_CEC-20-2268|ST_2|CODE_15057|SX_M|RISK_3|AGE_27|SES_1|SCO_3|CD4_1|DRUG_1|MET_NA|APP_0|RES_1|REC_0|VEN_0|CL_615|NAT_mex|2020-12-11",
        "ID_CEC-21-3435|ST_1|CODE_09016|SX_M|RISK_3|AGE_37|SES_2|SCO_3|CD4_2|DRUG_1|MET_NA|APP_1|RES_1|REC_0|VEN_1|CL_615|NAT_mex|2021-04-26"
      ],
      "attributes":[
        "BULK"
      ]
    },
    {
      "source":551,
      "target":552,
      "directed":false,
      "length":0.00886154,
      "support":0.0,
      "removed":false,
      "sequences":[
        "ID_CEC-20-2273|ST_2|CODE_15025|SX_M|RISK_3|AGE_21|SES_1|SCO_3|CD4_2|DRUG_0|MET_NA|APP_1|RES_1|REC_NA|VEN_0|CL_237|NAT_mex|2020-12-11",
        "ID_CEC-21-4187|ST_2|CODE_15058|SX_M|RISK_3|AGE_31|SES_2|SCO_3|CD4_1|DRUG_1|MET_NA|APP_1|RES_1|REC_0|VEN_NA|CL_237|NAT_mex|2021-07-02"
      ],
      "attributes":[
        "BULK"
      ]
    },
    {
      "source":551,
      "target":553,
      "directed":false,
      "length":0.010653,
      "support":0.0,
      "removed":false,
      "sequences":[
        "ID_CEC-20-2273|ST_2|CODE_15025|SX_M|RISK_3|AGE_21|SES_1|SCO_3|CD4_2|DRUG_0|MET_NA|APP_1|RES_1|REC_NA|VEN_0|CL_237|NAT_mex|2020-12-11",
        "ID_CEC-21-5022|ST_1|CODE_09015|SX_M|RISK_3|AGE_34|SES_2|SCO_3|CD4_1|DRUG_1|MET_NA|APP_1|RES_1|REC_0|VEN_1|CL_237|NAT_mex|2021-09-29"
      ],
      "attributes":[
        "BULK"
      ]
    },
    {
      "source":551,
      "target":555,
      "directed":false,
      "length":0.00850141,
      "support":0.0,
      "removed":false,
      "sequences":[
        "ID_CEC-20-2273|ST_2|CODE_15025|SX_M|RISK_3|AGE_21|SES_1|SCO_3|CD4_2|DRUG_0|MET_NA|APP_1|RES_1|REC_NA|VEN_0|CL_237|NAT_mex|2020-12-11",
        "ID_CEC-22-7116|ST_1|CODE_09011|SX_M|RISK_3|AGE_34|SES_1|SCO_2|CD4_1|DRUG_1|MET_NA|APP_NA|RES_1|REC_0|VEN_NA|CL_237|NAT_mex|2022-04-07"
      ],
      "attributes":[
        "BULK"
      ]
    },
    {
      "source":551,
      "target":556,
      "directed":false,
      "length":0.0131743,
      "support":0.0,
      "removed":false,
      "sequences":[
        "ID_CEC-20-2273|ST_2|CODE_15025|SX_M|RISK_3|AGE_21|SES_1|SCO_3|CD4_2|DRUG_0|MET_NA|APP_1|RES_1|REC_NA|VEN_0|CL_237|NAT_mex|2020-12-11",
        "ID_CEC-22-7177|ST_2|CODE_15037|SX_M|RISK_3|AGE_27|SES_1|SCO_2|CD4_1|DRUG_0|MET_NA|APP_1|RES_1|REC_0|VEN_1|CL_237|NAT_mex|2022-04-18"
      ],
      "attributes":[
        "BULK"
      ]
    },
    {
      "source":551,
      "target":557,
      "directed":false,
      "length":0.00921141,
      "support":0.0,
      "removed":false,
      "sequences":[
        "ID_CEC-20-2273|ST_2|CODE_15025|SX_M|RISK_3|AGE_21|SES_1|SCO_3|CD4_2|DRUG_0|MET_NA|APP_1|RES_1|REC_NA|VEN_0|CL_237|NAT_mex|2020-12-11",
        "ID_CEC-22-8847|ST_2|CODE_15057|SX_M|RISK_3|AGE_26|SES_2|SCO_3|CD4_2|DRUG_1|MET_NA|APP_1|RES_1|REC_0|VEN_1|CL_237|NAT_mex|2022-09-01"
      ],
      "attributes":[
        "BULK"
      ]
    },
    {
      "source":925,
      "target":927,
      "directed":false,
      "length":0.00885873,
      "support":0.0,
      "removed":false,
      "sequences":[
        "ID_CEC-20-2280|ST_1|CODE_09012|SX_M|RISK_2|AGE_25|SES_2|SCO_2|CD4_1|DRUG_0|MET_NA|APP_1|RES_1|REC_0|VEN_1|CL_46|NAT_mex|2020-12-14",
        "ID_CEC-21-5768|ST_1|CODE_09012|SX_F|RISK_1|AGE_27|SES_2|SCO_2|CD4_2|DRUG_1|MET_NA|APP_NA|RES_1|REC_0|VEN_NA|CL_46|NAT_mex|2021-12-02"
      ],
      "attributes":[
        "BULK"
      ]
    },
    {
      "source":925,
      "target":929,
      "directed":false,
      "length":0.00744798,
      "support":0.0,
      "removed":false,
      "sequences":[
        "ID_CEC-20-2280|ST_1|CODE_09012|SX_M|RISK_2|AGE_25|SES_2|SCO_2|CD4_1|DRUG_0|MET_NA|APP_1|RES_1|REC_0|VEN_1|CL_46|NAT_mex|2020-12-14",
        "ID_CEC-22-6666|ST_2|CODE_15104|SX_M|RISK_3|AGE_33|SES_2|SCO_3|CD4_3|DRUG_0|MET_NA|APP_1|RES_1|REC_1|VEN_0|CL_46|NAT_mex|2022-03-03"
      ],
      "attributes":[
        "BULK"
      ]
    },
    {
      "source":2750,
      "target":2751,
      "directed":false,
      "length":0.00176279,
      "support":0.0,
      "removed":false,
      "sequences":[
        "ID_CEC-20-2286|ST_1|CODE_09006|SX_M|RISK_3|AGE_22|SES_2|SCO_3|CD4_1|DRUG_1|MET_NA|APP_1|RES_5|REC_0|VEN_NA|CL_904|NAT_mex|2020-12-14",
        "ID_CEC-22-8206|ST_2|CODE_15058|SX_M|RISK_2|AGE_29|SES_1|SCO_2|CD4_1|DRUG_1|MET_NA|APP_0|RES_6|REC_0|VEN_0|CL_904|NAT_mex|2022-07-04"
      ],
      "attributes":[
        "BULK"
      ]
    },
    {
      "source":2752,
      "target":2753,
      "directed":false,
      "length":0.00246717,
      "support":0.0,
      "removed":false,
      "sequences":[
        "ID_CEC-20-2288|ST_1|CODE_07106|SX_M|RISK_3|AGE_29|SES_1|SCO_3|CD4_2|DRUG_1|MET_NA|APP_1|RES_1|REC_NA|VEN_0|CL_261|NAT_mex|2020-12-14",
        "ID_CEC-22-6979|ST_1|CODE_09004|SX_M|RISK_3|AGE_31|SES_1|SCO_2|CD4_2|DRUG_1|MET_NA|APP_1|RES_1|REC_0|VEN_0|CL_261|NAT_mex|2022-03-29"
      ],
      "attributes":[
        "BULK"
      ]
    },
    {
      "source":405,
      "target":397,
      "directed":false,
      "length":0.0117321,
      "support":0.0,
      "removed":false,
      "sequences":[
        "ID_CEC-20-2289|ST_1|CODE_09016|SX_M|RISK_3|AGE_28|SES_2|SCO_3|CD4_2|DRUG_0|MET_NA|APP_1|RES_2|REC_NA|VEN_0|CL_64|NAT_mex|2020-12-15",
        "ID_CEC-21-2984|ST_1|CODE_09005|SX_M|RISK_3|AGE_42|SES_1|SCO_2|CD4_2|DRUG_0|MET_NA|APP_1|RES_2|REC_0|VEN_0|CL_64|NAT_mex|2021-03-17"
      ],
      "attributes":[
        "BULK"
      ]
    },
    {
      "source":405,
      "target":401,
      "directed":false,
      "length":0.0113695,
      "support":0.0,
      "removed":false,
      "sequences":[
        "ID_CEC-20-2289|ST_1|CODE_09016|SX_M|RISK_3|AGE_28|SES_2|SCO_3|CD4_2|DRUG_0|MET_NA|APP_1|RES_2|REC_NA|VEN_0|CL_64|NAT_mex|2020-12-15",
        "ID_CEC-21-5658|ST_2|CODE_15058|SX_M|RISK_3|AGE_20|SES_2|SCO_2|CD4_2|DRUG_0|MET_NA|APP_1|RES_2|REC_1|VEN_0|CL_64|NAT_mex|2021-11-23"
      ],
      "attributes":[
        "BULK"
      ]
    },
    {
      "source":405,
      "target":402,
      "directed":false,
      "length":0.00707914,
      "support":0.0,
      "removed":false,
      "sequences":[
        "ID_CEC-20-2289|ST_1|CODE_09016|SX_M|RISK_3|AGE_28|SES_2|SCO_3|CD4_2|DRUG_0|MET_NA|APP_1|RES_2|REC_NA|VEN_0|CL_64|NAT_mex|2020-12-15",
        "ID_CEC-22-7242|ST_2|CODE_15002|SX_M|RISK_3|AGE_25|SES_2|SCO_2|CD4_2|DRUG_0|MET_NA|APP_1|RES_2|REC_0|VEN_0|CL_64|NAT_mex|2022-04-22"
      ],
      "attributes":[
        "BULK"
      ]
    },
    {
      "source":405,
      "target":403,
      "directed":false,
      "length":0.0099328,
      "support":0.0,
      "removed":false,
      "sequences":[
        "ID_CEC-20-2289|ST_1|CODE_09016|SX_M|RISK_3|AGE_28|SES_2|SCO_3|CD4_2|DRUG_0|MET_NA|APP_1|RES_2|REC_NA|VEN_0|CL_64|NAT_mex|2020-12-15",
        "ID_CEC-22-7574|ST_1|CODE_07106|SX_M|RISK_3|AGE_22|SES_2|SCO_2|CD4_2|DRUG_0|MET_NA|APP_0|RES_2|REC_0|VEN_NA|CL_64|NAT_mex|2022-05-18"
      ],
      "attributes":[
        "BULK"
      ]
    },
    {
      "source":406,
      "target":398,
      "directed":false,
      "length":0.00992978,
      "support":0.0,
      "removed":false,
      "sequences":[
        "ID_CEC-20-2291|ST_1|CODE_09016|SX_M|RISK_3|AGE_30|SES_1|SCO_2|CD4_3|DRUG_0|MET_NA|APP_1|RES_2|REC_NA|VEN_0|CL_64|NAT_mex|2020-12-15",
        "ID_CEC-21-3161|ST_1|CODE_07106|SX_M|RISK_3|AGE_42|SES_2|SCO_2|CD4_1|DRUG_1|MET_NA|APP_0|RES_2|REC_0|VEN_0|CL_64|NAT_mex|2021-04-05"
      ],
      "attributes":[
        "BULK"
      ]
    },
    {
      "source":2754,
      "target":2755,
      "directed":false,
      "length":0.012463,
      "support":0.0,
      "removed":false,
      "sequences":[
        "ID_CEC-20-2300|ST_2|CODE_15031|SX_M|RISK_3|AGE_25|SES_2|SCO_1|CD4_1|DRUG_1|MET_NA|APP_1|RES_1|REC_0|VEN_0|CL_NA|NAT_mex|2020-12-15",
        "ID_CEC-21-5754|ST_1|CODE_09007|SX_M|RISK_3|AGE_24|SES_2|SCO_2|CD4_1|DRUG_0|MET_NA|APP_0|RES_1|REC_0|VEN_0|CL_NA|NAT_mex|2021-11-30"
      ],
      "attributes":[
        "BULK"
      ]
    },
    {
      "source":2756,
      "target":2757,
      "directed":false,
      "length":0.00352758,
      "support":0.0,
      "removed":false,
      "sequences":[
        "ID_CEC-20-2301|ST_2|CODE_15058|SX_M|RISK_3|AGE_37|SES_2|SCO_3|CD4_2|DRUG_0|MET_NA|APP_1|RES_1|REC_NA|VEN_1|CL_906|NAT_mex|2020-12-15",
        "ID_CEC-22-8530|ST_1|CODE_09005|SX_F|RISK_4|AGE_22|SES_1|SCO_2|CD4_1|DRUG_1|MET_NA|APP_1|RES_1|REC_0|VEN_1|CL_906|NAT_mex|2022-08-09"
      ],
      "attributes":[
        "BULK"
      ]
    },
    {
      "source":1195,
      "target":1196,
      "directed":false,
      "length":0.0128053,
      "support":0.0,
      "removed":false,
      "sequences":[
        "ID_CEC-20-2304|ST_1|CODE_09003|SX_M|RISK_3|AGE_25|SES_2|SCO_3|CD4_2|DRUG_0|MET_NA|APP_0|RES_1|REC_NA|VEN_0|CL_487|NAT_mex|2020-12-15",
        "ID_CEC-22-7555_2|ST_1|CODE_09009|SX_M|RISK_3|AGE_20|SES_2|SCO_2|CD4_1|DRUG_1|MET_NA|APP_0|RES_1|REC_0|VEN_0|CL_487|NAT_mex|2022-05-18"
      ],
      "attributes":[
        "BULK"
      ]
    },
    {
      "source":1195,
      "target":1198,
      "directed":false,
      "length":0.0138743,
      "support":0.0,
      "removed":false,
      "sequences":[
        "ID_CEC-20-2304|ST_1|CODE_09003|SX_M|RISK_3|AGE_25|SES_2|SCO_3|CD4_2|DRUG_0|MET_NA|APP_0|RES_1|REC_NA|VEN_0|CL_487|NAT_mex|2020-12-15",
        "ID_CEC-22-9454|ST_1|CODE_09009|SX_M|RISK_3|AGE_32|SES_1|SCO_3|CD4_1|DRUG_1|MET_NA|APP_1|RES_1|REC_0|VEN_0|CL_487|NAT_mex|2022-10-28"
      ],
      "attributes":[
        "BULK"
      ]
    },
    {
      "source":2759,
      "target":2758,
      "directed":false,
      "length":0.00708153,
      "support":0.0,
      "removed":false,
      "sequences":[
        "ID_CEC-21-2314|ST_1|CODE_09012|SX_M|RISK_3|AGE_31|SES_2|SCO_3|CD4_2|DRUG_1|MET_NA|APP_1|RES_1|REC_0|VEN_0|CL_NA|NAT_mex|2021-01-07",
        "ID_CEC-22-7413|ST_1|CODE_09014|SX_M|RISK_3|AGE_40|SES_1|SCO_3|CD4_1|DRUG_0|MET_NA|APP_1|RES_1|REC_0|VEN_0|CL_816|NAT_mex|2022-05-09"
      ],
      "attributes":[
        "BULK"
      ]
    },
    {
      "source":2760,
      "target":2761,
      "directed":false,
      "length":0.00849546,
      "support":0.0,
      "removed":false,
      "sequences":[
        "ID_CEC-21-2315|ST_1|CODE_09012|SX_M|RISK_3|AGE_27|SES_2|SCO_3|CD4_2|DRUG_1|MET_NA|APP_1|RES_2|REC_1|VEN_1|CL_1270|NAT_mex|2021-01-07",
        "ID_CEC-22-9266|ST_1|CODE_09015|SX_M|RISK_3|AGE_40|SES_2|SCO_3|CD4_2|DRUG_0|MET_NA|APP_1|RES_2|REC_0|VEN_1|CL_1270|NAT_mex|2022-10-11"
      ],
      "attributes":[
        "BULK"
      ]
    },
    {
      "source":145,
      "target":146,
      "directed":false,
      "length":0.00778921,
      "support":0.0,
      "removed":false,
      "sequences":[
        "ID_CEC-21-2316|ST_1|CODE_07106|SX_M|RISK_3|AGE_41|SES_2|SCO_3|CD4_1|DRUG_0|MET_NA|APP_0|RES_1|REC_0|VEN_0|CL_62|NAT_mex|2021-01-07",
        "ID_CEC-21-2448|ST_1|CODE_09003|SX_M|RISK_3|AGE_26|SES_2|SCO_2|CD4_2|DRUG_1|MET_0|APP_1|RES_1|REC_0|VEN_1|CL_62|NAT_mex|2021-01-21"
      ],
      "attributes":[
        "BULK"
      ]
    },
    {
      "source":145,
      "target":132,
      "directed":false,
      "length":0.0049452,
      "support":0.0,
      "removed":false,
      "sequences":[
        "ID_CEC-21-2316|ST_1|CODE_07106|SX_M|RISK_3|AGE_41|SES_2|SCO_3|CD4_1|DRUG_0|MET_NA|APP_0|RES_1|REC_0|VEN_0|CL_62|NAT_mex|2021-01-07",
        "ID_CEC-21-3066|ST_1|CODE_07106|SX_M|RISK_3|AGE_39|SES_1|SCO_2|CD4_2|DRUG_1|MET_NA|APP_1|RES_1|REC_1|VEN_0|CL_62|NAT_mex|2021-03-24"
      ],
      "attributes":[
        "BULK"
      ]
    },
    {
      "source":145,
      "target":133,
      "directed":false,
      "length":0.00957274,
      "support":0.0,
      "removed":false,
      "sequences":[
        "ID_CEC-21-2316|ST_1|CODE_07106|SX_M|RISK_3|AGE_41|SES_2|SCO_3|CD4_1|DRUG_0|MET_NA|APP_0|RES_1|REC_0|VEN_0|CL_62|NAT_mex|2021-01-07",
        "ID_CEC-21-3608|ST_1|CODE_09007|SX_M|RISK_3|AGE_26|SES_2|SCO_2|CD4_1|DRUG_1|MET_NA|APP_1|RES_4|REC_0|VEN_NA|CL_62|NAT_mex|2021-05-11"
      ],
      "attributes":[
        "BULK"
      ]
    },
    {
      "source":145,
      "target":134,
      "directed":false,
      "length":0.00176197,
      "support":0.0,
      "removed":false,
      "sequences":[
        "ID_CEC-21-2316|ST_1|CODE_07106|SX_M|RISK_3|AGE_41|SES_2|SCO_3|CD4_1|DRUG_0|MET_NA|APP_0|RES_1|REC_0|VEN_0|CL_62|NAT_mex|2021-01-07",
        "ID_CEC-21-3663|ST_1|CODE_07106|SX_M|RISK_3|AGE_20|SES_2|SCO_2|CD4_2|DRUG_1|MET_NA|APP_0|RES_1|REC_0|VEN_1|CL_62|NAT_mex|2021-05-18"
      ],
      "attributes":[
        "BULK"
      ]
    },
    {
      "source":145,
      "target":135,
      "directed":false,
      "length":0.00246733,
      "support":0.0,
      "removed":false,
      "sequences":[
        "ID_CEC-21-2316|ST_1|CODE_07106|SX_M|RISK_3|AGE_41|SES_2|SCO_3|CD4_1|DRUG_0|MET_NA|APP_0|RES_1|REC_0|VEN_0|CL_62|NAT_mex|2021-01-07",
        "ID_CEC-21-3693|ST_1|CODE_09008|SX_M|RISK_3|AGE_28|SES_2|SCO_3|CD4_3|DRUG_0|MET_NA|APP_0|RES_1|REC_0|VEN_0|CL_62|NAT_mex|2021-05-19"
      ],
      "attributes":[
        "BULK"
      ]
    },
    {
      "source":145,
      "target":136,
      "directed":false,
      "length":0.00246865,
      "support":0.0,
      "removed":false,
      "sequences":[
        "ID_CEC-21-2316|ST_1|CODE_07106|SX_M|RISK_3|AGE_41|SES_2|SCO_3|CD4_1|DRUG_0|MET_NA|APP_0|RES_1|REC_0|VEN_0|CL_62|NAT_mex|2021-01-07",
        "ID_CEC-21-3794|ST_1|CODE_07106|SX_M|RISK_3|AGE_35|SES_1|SCO_2|CD4_2|DRUG_1|MET_NA|APP_1|RES_1|REC_1|VEN_1|CL_62|NAT_mex|2021-05-26"
      ],
      "attributes":[
        "BULK"
      ]
    },
    {
      "source":145,
      "target":137,
      "directed":false,
      "length":0.00459194,
      "support":0.0,
      "removed":false,
      "sequences":[
        "ID_CEC-21-2316|ST_1|CODE_07106|SX_M|RISK_3|AGE_41|SES_2|SCO_3|CD4_1|DRUG_0|MET_NA|APP_0|RES_1|REC_0|VEN_0|CL_62|NAT_mex|2021-01-07",
        "ID_CEC-21-3828|ST_1|CODE_09015|SX_M|RISK_3|AGE_31|SES_2|SCO_3|CD4_1|DRUG_NA|MET_NA|APP_1|RES_1|REC_0|VEN_1|CL_62|NAT_mex|2021-06-01"
      ],
      "attributes":[
        "BULK"
      ]
    },
    {
      "source":145,
      "target":138,
      "directed":false,
      "length":0.00459194,
      "support":0.0,
      "removed":false,
      "sequences":[
        "ID_CEC-21-2316|ST_1|CODE_07106|SX_M|RISK_3|AGE_41|SES_2|SCO_3|CD4_1|DRUG_0|MET_NA|APP_0|RES_1|REC_0|VEN_0|CL_62|NAT_mex|2021-01-07",
        "ID_CEC-21-3838|ST_2|CODE_15025|SX_M|RISK_3|AGE_22|SES_2|SCO_2|CD4_2|DRUG_1|MET_NA|APP_1|RES_1|REC_0|VEN_1|CL_62|NAT_mex|2021-06-01"
      ],
      "attributes":[
        "BULK"
      ]
    },
    {
      "source":145,
      "target":139,
      "directed":false,
      "length":0.00282179,
      "support":0.0,
      "removed":false,
      "sequences":[
        "ID_CEC-21-2316|ST_1|CODE_07106|SX_M|RISK_3|AGE_41|SES_2|SCO_3|CD4_1|DRUG_0|MET_NA|APP_0|RES_1|REC_0|VEN_0|CL_62|NAT_mex|2021-01-07",
        "ID_CEC-21-4534|ST_1|CODE_09015|SX_M|RISK_3|AGE_24|SES_2|SCO_3|CD4_2|DRUG_1|MET_NA|APP_1|RES_1|REC_0|VEN_1|CL_62|NAT_mex|2021-08-11"
      ],
      "attributes":[
        "BULK"
      ]
    },
    {
      "source":145,
      "target":140,
      "directed":false,
      "length":0.00672664,
      "support":0.0,
      "removed":false,
      "sequences":[
        "ID_CEC-21-2316|ST_1|CODE_07106|SX_M|RISK_3|AGE_41|SES_2|SCO_3|CD4_1|DRUG_0|MET_NA|APP_0|RES_1|REC_0|VEN_0|CL_62|NAT_mex|2021-01-07",
        "ID_CEC-21-5502|ST_1|CODE_09007|SX_M|RISK_3|AGE_22|SES_2|SCO_2|CD4_2|DRUG_1|MET_NA|APP_1|RES_1|REC_1|VEN_1|CL_62|NAT_mex|2021-11-09"
      ],
      "attributes":[
        "BULK"
      ]
    },
    {
      "source":145,
      "target":141,
      "directed":false,
      "length":0.00565341,
      "support":0.0,
      "removed":false,
      "sequences":[
        "ID_CEC-21-2316|ST_1|CODE_07106|SX_M|RISK_3|AGE_41|SES_2|SCO_3|CD4_1|DRUG_0|MET_NA|APP_0|RES_1|REC_0|VEN_0|CL_62|NAT_mex|2021-01-07",
        "ID_CEC-22-6059|ST_1|CODE_09012|SX_M|RISK_3|AGE_26|SES_2|SCO_2|CD4_1|DRUG_1|MET_NA|APP_1|RES_1|REC_0|VEN_1|CL_62|NAT_mex|2022-01-10"
      ],
      "attributes":[
        "BULK"
      ]
    },
    {
      "source":145,
      "target":142,
      "directed":false,
      "length":0.00317478,
      "support":0.0,
      "removed":false,
      "sequences":[
        "ID_CEC-21-2316|ST_1|CODE_07106|SX_M|RISK_3|AGE_41|SES_2|SCO_3|CD4_1|DRUG_0|MET_NA|APP_0|RES_1|REC_0|VEN_0|CL_62|NAT_mex|2021-01-07",
        "ID_CEC-22-6585|ST_2|CODE_15058|SX_M|RISK_3|AGE_35|SES_1|SCO_3|CD4_1|DRUG_1|MET_NA|APP_NA|RES_1|REC_0|VEN_0|CL_62|NAT_mex|2022-02-24"
      ],
      "attributes":[
        "BULK"
      ]
    },
    {
      "source":145,
      "target":143,
      "directed":false,
      "length":0.00282213,
      "support":0.0,
      "removed":false,
      "sequences":[
        "ID_CEC-21-2316|ST_1|CODE_07106|SX_M|RISK_3|AGE_41|SES_2|SCO_3|CD4_1|DRUG_0|MET_NA|APP_0|RES_1|REC_0|VEN_0|CL_62|NAT_mex|2021-01-07",
        "ID_CEC-22-6719|ST_1|CODE_09015|SX_M|RISK_3|AGE_29|SES_1|SCO_2|CD4_1|DRUG_0|MET_NA|APP_1|RES_1|REC_0|VEN_0|CL_62|NAT_mex|2022-03-07"
      ],
      "attributes":[
        "BULK"
      ]
    },
    {
      "source":145,
      "target":144,
      "directed":false,
      "length":0.00565585,
      "support":0.0,
      "removed":false,
      "sequences":[
        "ID_CEC-21-2316|ST_1|CODE_07106|SX_M|RISK_3|AGE_41|SES_2|SCO_3|CD4_1|DRUG_0|MET_NA|APP_0|RES_1|REC_0|VEN_0|CL_62|NAT_mex|2021-01-07",
        "ID_CEC-22-9694|ST_1|CODE_09005|SX_M|RISK_3|AGE_26|SES_2|SCO_3|CD4_2|DRUG_1|MET_NA|APP_1|RES_1|REC_0|VEN_1|CL_62|NAT_mex|2022-11-28"
      ],
      "attributes":[
        "BULK"
      ]
    },
    {
      "source":2091,
      "target":2089,
      "directed":false,
      "length":0.0138729,
      "support":0.0,
      "removed":false,
      "sequences":[
        "ID_CEC-21-2319|ST_2|CODE_15033|SX_M|RISK_3|AGE_32|SES_2|SCO_3|CD4_2|DRUG_1|MET_NA|APP_1|RES_1|REC_0|VEN_1|CL_562|NAT_mex|2021-01-08",
        "ID_CEC-21-5280|ST_1|CODE_09007|SX_M|RISK_3|AGE_21|SES_2|SCO_2|CD4_2|DRUG_1|MET_NA|APP_NA|RES_1|REC_0|VEN_0|CL_562|NAT_mex|2021-10-20"
      ],
      "attributes":[
        "BULK"
      ]
    },
    {
      "source":2091,
      "target":2090,
      "directed":false,
      "length":0.011361,
      "support":0.0,
      "removed":false,
      "sequences":[
        "ID_CEC-21-2319|ST_2|CODE_15033|SX_M|RISK_3|AGE_32|SES_2|SCO_3|CD4_2|DRUG_1|MET_NA|APP_1|RES_1|REC_0|VEN_1|CL_562|NAT_mex|2021-01-08",
        "ID_CEC-22-9386|ST_1|CODE_09007|SX_M|RISK_NA|AGE_26|SES_NA|SCO_NA|CD4_1|DRUG_NA|MET_NA|APP_NA|RES_1|REC_0|VEN_NA|CL_562|NAT_NA|2022-10-24"
      ],
      "attributes":[
        "BULK"
      ]
    },
    {
      "source":88,
      "target":89,
      "directed":false,
      "length":0.0120928,
      "support":0.0,
      "removed":false,
      "sequences":[
        "ID_CEC-21-2320|ST_2|CODE_15081|SX_M|RISK_3|AGE_19|SES_2|SCO_2|CD4_1|DRUG_0|MET_NA|APP_0|RES_1|REC_0|VEN_0|CL_16|NAT_mex|2021-01-08",
        "ID_CEC-21-2486|ST_1|CODE_09010|SX_M|RISK_3|AGE_51|SES_2|SCO_3|CD4_1|DRUG_1|MET_NA|APP_1|RES_1|REC_0|VEN_0|CL_16|NAT_mex|2021-01-27"
      ],
      "attributes":[
        "BULK"
      ]
    },
    {
      "source":88,
      "target":90,
      "directed":false,
      "length":0.0131628,
      "support":0.0,
      "removed":false,
      "sequences":[
        "ID_CEC-21-2320|ST_2|CODE_15081|SX_M|RISK_3|AGE_19|SES_2|SCO_2|CD4_1|DRUG_0|MET_NA|APP_0|RES_1|REC_0|VEN_0|CL_16|NAT_mex|2021-01-08",
        "ID_CEC-21-2499|ST_1|CODE_09012|SX_M|RISK_3|AGE_25|SES_2|SCO_2|CD4_1|DRUG_1|MET_NA|APP_1|RES_1|REC_0|VEN_0|CL_16|NAT_mex|2021-01-28"
      ],
      "attributes":[
        "BULK"
      ]
    },
    {
      "source":88,
      "target":91,
      "directed":false,
      "length":0.00423556,
      "support":0.0,
      "removed":false,
      "sequences":[
        "ID_CEC-21-2320|ST_2|CODE_15081|SX_M|RISK_3|AGE_19|SES_2|SCO_2|CD4_1|DRUG_0|MET_NA|APP_0|RES_1|REC_0|VEN_0|CL_16|NAT_mex|2021-01-08",
        "ID_CEC-21-2838|ST_2|CODE_15033|SX_M|RISK_3|AGE_24|SES_2|SCO_3|CD4_2|DRUG_0|MET_NA|APP_1|RES_1|REC_1|VEN_0|CL_16|NAT_mex|2021-03-03"
      ],
      "attributes":[
        "BULK"
      ]
    },
    {
      "source":88,
      "target":92,
      "directed":false,
      "length":0.0106593,
      "support":0.0,
      "removed":false,
      "sequences":[
        "ID_CEC-21-2320|ST_2|CODE_15081|SX_M|RISK_3|AGE_19|SES_2|SCO_2|CD4_1|DRUG_0|MET_NA|APP_0|RES_1|REC_0|VEN_0|CL_16|NAT_mex|2021-01-08",
        "ID_CEC-21-2839|ST_1|CODE_09015|SX_M|RISK_3|AGE_31|SES_1|SCO_3|CD4_1|DRUG_0|MET_NA|APP_0|RES_1|REC_0|VEN_0|CL_16|NAT_mex|2021-03-03"
      ],
      "attributes":[
        "BULK"
      ]
    },
    {
      "source":88,
      "target":93,
      "directed":false,
      "length":0.00637482,
      "support":0.0,
      "removed":false,
      "sequences":[
        "ID_CEC-21-2320|ST_2|CODE_15081|SX_M|RISK_3|AGE_19|SES_2|SCO_2|CD4_1|DRUG_0|MET_NA|APP_0|RES_1|REC_0|VEN_0|CL_16|NAT_mex|2021-01-08",
        "ID_CEC-21-3046|ST_1|CODE_09007|SX_M|RISK_3|AGE_29|SES_1|SCO_2|CD4_2|DRUG_1|MET_NA|APP_1|RES_1|REC_0|VEN_1|CL_16|NAT_mex|2021-03-23"
      ],
      "attributes":[
        "BULK"
      ]
    },
    {
      "source":88,
      "target":94,
      "directed":false,
      "length":0.00707937,
      "support":0.0,
      "removed":false,
      "sequences":[
        "ID_CEC-21-2320|ST_2|CODE_15081|SX_M|RISK_3|AGE_19|SES_2|SCO_2|CD4_1|DRUG_0|MET_NA|APP_0|RES_1|REC_0|VEN_0|CL_16|NAT_mex|2021-01-08",
        "ID_CEC-21-4171|ST_1|CODE_09015|SX_M|RISK_3|AGE_33|SES_2|SCO_3|CD4_1|DRUG_NA|MET_1|APP_NA|RES_1|REC_0|VEN_NA|CL_16|NAT_mex|2021-07-01"
      ],
      "attributes":[
        "BULK"
      ]
    },
    {
      "source":88,
      "target":95,
      "directed":false,
      "length":0.00850366,
      "support":0.0,
      "removed":false,
      "sequences":[
        "ID_CEC-21-2320|ST_2|CODE_15081|SX_M|RISK_3|AGE_19|SES_2|SCO_2|CD4_1|DRUG_0|MET_NA|APP_0|RES_1|REC_0|VEN_0|CL_16|NAT_mex|2021-01-08",
        "ID_CEC-21-4346|ST_1|CODE_09015|SX_M|RISK_3|AGE_34|SES_2|SCO_3|CD4_2|DRUG_1|MET_NA|APP_1|RES_1|REC_0|VEN_1|CL_16|NAT_mex|2021-07-16"
      ],
      "attributes":[
        "BULK"
      ]
    },
    {
      "source":88,
      "target":96,
      "directed":false,
      "length":0.00529993,
      "support":0.0,
      "removed":false,
      "sequences":[
        "ID_CEC-21-2320|ST_2|CODE_15081|SX_M|RISK_3|AGE_19|SES_2|SCO_2|CD4_1|DRUG_0|MET_NA|APP_0|RES_1|REC_0|VEN_0|CL_16|NAT_mex|2021-01-08",
        "ID_CEC-21-4473|ST_1|CODE_09007|SX_M|RISK_3|AGE_29|SES_2|SCO_3|CD4_2|DRUG_1|MET_1|APP_1|RES_1|REC_0|VEN_1|CL_16|NAT_mex|2021-08-05"
      ],
      "attributes":[
        "BULK"
      ]
    },
    {
      "source":88,
      "target":97,
      "directed":false,
      "length":0.0131752,
      "support":0.0,
      "removed":false,
      "sequences":[
        "ID_CEC-21-2320|ST_2|CODE_15081|SX_M|RISK_3|AGE_19|SES_2|SCO_2|CD4_1|DRUG_0|MET_NA|APP_0|RES_1|REC_0|VEN_0|CL_16|NAT_mex|2021-01-08",
        "ID_CEC-21-4952|ST_1|CODE_09007|SX_M|RISK_3|AGE_19|SES_2|SCO_2|CD4_2|DRUG_1|MET_NA|APP_1|RES_1|REC_0|VEN_0|CL_16|NAT_mex|2021-09-14"
      ],
      "attributes":[
        "BULK"
      ]
    },
    {
      "source":88,
      "target":98,
      "directed":false,
      "length":0.00601623,
      "support":0.0,
      "removed":false,
      "sequences":[
        "ID_CEC-21-2320|ST_2|CODE_15081|SX_M|RISK_3|AGE_19|SES_2|SCO_2|CD4_1|DRUG_0|MET_NA|APP_0|RES_1|REC_0|VEN_0|CL_16|NAT_mex|2021-01-08",
        "ID_CEC-21-5821|ST_2|CODE_15033|SX_M|RISK_3|AGE_18|SES_2|SCO_2|CD4_1|DRUG_1|MET_NA|APP_1|RES_1|REC_0|VEN_1|CL_16|NAT_mex|2021-12-06"
      ],
      "attributes":[
        "BULK"
      ]
    },
    {
      "source":88,
      "target":99,
      "directed":false,
      "length":0.0077883,
      "support":0.0,
      "removed":false,
      "sequences":[
        "ID_CEC-21-2320|ST_2|CODE_15081|SX_M|RISK_3|AGE_19|SES_2|SCO_2|CD4_1|DRUG_0|MET_NA|APP_0|RES_1|REC_0|VEN_0|CL_16|NAT_mex|2021-01-08",
        "ID_CEC-21-5862|ST_1|CODE_09011|SX_M|RISK_3|AGE_26|SES_2|SCO_2|CD4_2|DRUG_1|MET_NA|APP_1|RES_1|REC_0|VEN_1|CL_16|NAT_mex|2021-12-08"
      ],
      "attributes":[
        "BULK"
      ]
    },
    {
      "source":88,
      "target":100,
      "directed":false,
      "length":0.00958852,
      "support":0.0,
      "removed":false,
      "sequences":[
        "ID_CEC-21-2320|ST_2|CODE_15081|SX_M|RISK_3|AGE_19|SES_2|SCO_2|CD4_1|DRUG_0|MET_NA|APP_0|RES_1|REC_0|VEN_0|CL_16|NAT_mex|2021-01-08",
        "ID_CEC-22-5945|ST_1|CODE_09005|SX_M|RISK_3|AGE_59|SES_1|SCO_3|CD4_1|DRUG_0|MET_NA|APP_0|RES_1|REC_0|VEN_1|CL_16|NAT_mex|2022-01-03"
      ],
      "attributes":[
        "BULK"
      ]
    },
    {
      "source":88,
      "target":101,
      "directed":false,
      "length":0.00211572,
      "support":0.0,
      "removed":false,
      "sequences":[
        "ID_CEC-21-2320|ST_2|CODE_15081|SX_M|RISK_3|AGE_19|SES_2|SCO_2|CD4_1|DRUG_0|MET_NA|APP_0|RES_1|REC_0|VEN_0|CL_16|NAT_mex|2021-01-08",
        "ID_CEC-22-6272|ST_1|CODE_09005|SX_M|RISK_3|AGE_28|SES_1|SCO_3|CD4_2|DRUG_1|MET_NA|APP_0|RES_1|REC_0|VEN_0|CL_16|NAT_mex|2022-01-27"
      ],
      "attributes":[
        "BULK"
      ]
    },
    {
      "source":88,
      "target":102,
      "directed":false,
      "length":0.00530244,
      "support":0.0,
      "removed":false,
      "sequences":[
        "ID_CEC-21-2320|ST_2|CODE_15081|SX_M|RISK_3|AGE_19|SES_2|SCO_2|CD4_1|DRUG_0|MET_NA|APP_0|RES_1|REC_0|VEN_0|CL_16|NAT_mex|2021-01-08",
        "ID_CEC-22-6926|ST_1|CODE_09014|SX_M|RISK_NA|AGE_28|SES_NA|SCO_NA|CD4_2|DRUG_NA|MET_NA|APP_NA|RES_1|REC_0|VEN_NA|CL_16|NAT_NA|2022-03-24"
      ],
      "attributes":[
        "BULK"
      ]
    },
    {
      "source":88,
      "target":103,
      "directed":false,
      "length":0.00707423,
      "support":0.0,
      "removed":false,
      "sequences":[
        "ID_CEC-21-2320|ST_2|CODE_15081|SX_M|RISK_3|AGE_19|SES_2|SCO_2|CD4_1|DRUG_0|MET_NA|APP_0|RES_1|REC_0|VEN_0|CL_16|NAT_mex|2021-01-08",
        "ID_CEC-22-7088|ST_2|CODE_15121|SX_M|RISK_3|AGE_24|SES_2|SCO_2|CD4_1|DRUG_1|MET_NA|APP_1|RES_1|REC_0|VEN_1|CL_16|NAT_mex|2022-04-06"
      ],
      "attributes":[
        "BULK"
      ]
    },
    {
      "source":88,
      "target":104,
      "directed":false,
      "length":0.00992924,
      "support":0.0,
      "removed":false,
      "sequences":[
        "ID_CEC-21-2320|ST_2|CODE_15081|SX_M|RISK_3|AGE_19|SES_2|SCO_2|CD4_1|DRUG_0|MET_NA|APP_0|RES_1|REC_0|VEN_0|CL_16|NAT_mex|2021-01-08",
        "ID_CEC-22-7093|ST_2|CODE_15121|SX_M|RISK_3|AGE_22|SES_1|SCO_2|CD4_3|DRUG_1|MET_NA|APP_0|RES_1|REC_1|VEN_1|CL_16|NAT_mex|2022-04-06"
      ],
      "attributes":[
        "BULK"
      ]
    },
    {
      "source":88,
      "target":105,
      "directed":false,
      "length":0.0110064,
      "support":0.0,
      "removed":false,
      "sequences":[
        "ID_CEC-21-2320|ST_2|CODE_15081|SX_M|RISK_3|AGE_19|SES_2|SCO_2|CD4_1|DRUG_0|MET_NA|APP_0|RES_1|REC_0|VEN_0|CL_16|NAT_mex|2021-01-08",
        "ID_CEC-22-8949|ST_1|CODE_07106|SX_M|RISK_3|AGE_19|SES_2|SCO_2|CD4_2|DRUG_1|MET_NA|APP_1|RES_1|REC_0|VEN_0|CL_16|NAT_mex|2022-09-12"
      ],
      "attributes":[
        "BULK"
      ]
    },
    {
      "source":88,
      "target":106,
      "directed":false,
      "length":0.00140813,
      "support":0.0,
      "removed":false,
      "sequences":[
        "ID_CEC-21-2320|ST_2|CODE_15081|SX_M|RISK_3|AGE_19|SES_2|SCO_2|CD4_1|DRUG_0|MET_NA|APP_0|RES_1|REC_0|VEN_0|CL_16|NAT_mex|2021-01-08",
        "ID_CEC-22-9289|ST_1|CODE_09005|SX_M|RISK_NA|AGE_22|SES_NA|SCO_NA|CD4_2|DRUG_NA|MET_NA|APP_NA|RES_1|REC_0|VEN_NA|CL_16|NAT_NA|2022-10-13"
      ],
      "attributes":[
        "BULK"
      ]
    },
    {
      "source":88,
      "target":107,
      "directed":false,
      "length":0.00957548,
      "support":0.0,
      "removed":false,
      "sequences":[
        "ID_CEC-21-2320|ST_2|CODE_15081|SX_M|RISK_3|AGE_19|SES_2|SCO_2|CD4_1|DRUG_0|MET_NA|APP_0|RES_1|REC_0|VEN_0|CL_16|NAT_mex|2021-01-08",
        "ID_CEC-22-9709|ST_2|CODE_15081|SX_M|RISK_3|AGE_36|SES_1|SCO_3|CD4_1|DRUG_1|MET_NA|APP_1|RES_1|REC_0|VEN_0|CL_16|NAT_mex|2022-11-30"
      ],
      "attributes":[
        "BULK"
      ]
    },
    {
      "source":88,
      "target":108,
      "directed":false,
      "length":0.00992524,
      "support":0.0,
      "removed":false,
      "sequences":[
        "ID_CEC-21-2320|ST_2|CODE_15081|SX_M|RISK_3|AGE_19|SES_2|SCO_2|CD4_1|DRUG_0|MET_NA|APP_0|RES_1|REC_0|VEN_0|CL_16|NAT_mex|2021-01-08",
        "ID_CEC-22-9719|ST_1|CODE_09003|SX_M|RISK_3|AGE_21|SES_1|SCO_2|CD4_2|DRUG_1|MET_NA|APP_1|RES_2|REC_1|VEN_0|CL_16|NAT_mex|2022-12-01"
      ],
      "attributes":[
        "BULK"
      ]
    },
    {
      "source":240,
      "target":241,
      "directed":false,
      "length":0.00282042,
      "support":0.0,
      "removed":false,
      "sequences":[
        "ID_CEC-21-2321|ST_1|CODE_09010|SX_M|RISK_3|AGE_45|SES_2|SCO_3|CD4_1|DRUG_0|MET_NA|APP_0|RES_1|REC_0|VEN_0|CL_63|NAT_mex|2021-01-08",
        "ID_CEC-21-2387|ST_2|CODE_15060|SX_M|RISK_3|AGE_31|SES_1|SCO_3|CD4_1|DRUG_0|MET_NA|APP_1|RES_1|REC_0|VEN_0|CL_63|NAT_mex|2021-01-15"
      ],
      "attributes":[
        "BULK"
      ]
    },
    {
      "source":240,
      "target":242,
      "directed":false,
      "length":0.00140882,
      "support":0.0,
      "removed":false,
      "sequences":[
        "ID_CEC-21-2321|ST_1|CODE_09010|SX_M|RISK_3|AGE_45|SES_2|SCO_3|CD4_1|DRUG_0|MET_NA|APP_0|RES_1|REC_0|VEN_0|CL_63|NAT_mex|2021-01-08",
        "ID_CEC-21-3597|ST_1|CODE_09010|SX_M|RISK_3|AGE_27|SES_2|SCO_3|CD4_2|DRUG_0|MET_NA|APP_1|RES_1|REC_0|VEN_0|CL_63|NAT_mex|2021-05-10"
      ],
      "attributes":[
        "BULK"
      ]
    },
    {
      "source":2092,
      "target":2093,
      "directed":false,
      "length":0.00565187,
      "support":0.0,
      "removed":false,
      "sequences":[
        "ID_CEC-21-2323|ST_2|CODE_15099|SX_M|RISK_3|AGE_22|SES_2|SCO_3|CD4_1|DRUG_0|MET_NA|APP_1|RES_1|REC_0|VEN_0|CL_576|NAT_mex|2021-01-08",
        "ID_CEC-21-2393|ST_1|CODE_09003|SX_M|RISK_3|AGE_39|SES_2|SCO_3|CD4_3|DRUG_0|MET_NA|APP_1|RES_1|REC_1|VEN_0|CL_576|NAT_mex|2021-01-15"
      ],
      "attributes":[
        "BULK"
      ]
    },
    {
      "source":2095,
      "target":2097,
      "directed":false,
      "length":0.012082,
      "support":0.0,
      "removed":false,
      "sequences":[
        "ID_CEC-21-2327|ST_2|CODE_15033|SX_M|RISK_3|AGE_19|SES_1|SCO_2|CD4_2|DRUG_1|MET_NA|APP_1|RES_2|REC_0|VEN_0|CL_416|NAT_mex|2021-01-08",
        "ID_CEC-22-8711|ST_1|CODE_09015|SX_FT|RISK_4|AGE_30|SES_1|SCO_2|CD4_2|DRUG_1|MET_NA|APP_0|RES_6|REC_0|VEN_1|CL_416|NAT_mex|2022-08-23"
      ],
      "attributes":[
        "BULK"
      ]
    },
    {
      "source":1232,
      "target":1233,
      "directed":false,
      "length":0.00494367,
      "support":0.0,
      "removed":false,
      "sequences":[
        "ID_CEC-21-2331|ST_2|CODE_15058|SX_M|RISK_3|AGE_20|SES_1|SCO_3|CD4_2|DRUG_1|MET_NA|APP_1|RES_1|REC_0|VEN_1|CL_151|NAT_mex|2021-01-11",
        "ID_CEC-21-4788|ST_2|CODE_15058|SX_M|RISK_3|AGE_23|SES_2|SCO_3|CD4_1|DRUG_1|MET_NA|APP_0|RES_1|REC_0|VEN_0|CL_151|NAT_mex|2021-09-08"
      ],
      "attributes":[
        "BULK"
      ]
    },
    {
      "source":1232,
      "target":1234,
      "directed":false,
      "length":0.00671825,
      "support":0.0,
      "removed":false,
      "sequences":[
        "ID_CEC-21-2331|ST_2|CODE_15058|SX_M|RISK_3|AGE_20|SES_1|SCO_3|CD4_2|DRUG_1|MET_NA|APP_1|RES_1|REC_0|VEN_1|CL_151|NAT_mex|2021-01-11",
        "ID_CEC-21-5268|ST_2|CODE_15031|SX_M|RISK_3|AGE_24|SES_1|SCO_2|CD4_2|DRUG_1|MET_NA|APP_1|RES_1|REC_0|VEN_1|CL_151|NAT_mex|2021-10-19"
      ],
      "attributes":[
        "BULK"
      ]
    },
    {
      "source":1232,
      "target":1230,
      "directed":false,
      "length":0.00530115,
      "support":0.0,
      "removed":false,
      "sequences":[
        "ID_CEC-21-2331|ST_2|CODE_15058|SX_M|RISK_3|AGE_20|SES_1|SCO_3|CD4_2|DRUG_1|MET_NA|APP_1|RES_1|REC_0|VEN_1|CL_151|NAT_mex|2021-01-11",
        "ID_CEC-22-6995|ST_1|CODE_07106|SX_M|RISK_3|AGE_23|SES_1|SCO_3|CD4_1|DRUG_1|MET_NA|APP_1|RES_1|REC_0|VEN_NA|CL_151|NAT_mex|2022-03-30"
      ],
      "attributes":[
        "BULK"
      ]
    },
    {
      "source":2762,
      "target":2763,
      "directed":false,
      "length":0.0104796,
      "support":0.0,
      "removed":false,
      "sequences":[
        "ID_CEC-21-2336|ST_1|CODE_09015|SX_M|RISK_2|AGE_31|SES_1|SCO_2|CD4_2|DRUG_1|MET_NA|APP_0|RES_1|REC_0|VEN_0|CL_908|NAT_mex|2021-01-11",
        "ID_CEC-21-2342|ST_1|CODE_09015|SX_F|RISK_1|AGE_27|SES_2|SCO_2|CD4_2|DRUG_0|MET_NA|APP_NA|RES_1|REC_0|VEN_NA|CL_908|NAT_mex|2021-01-11"
      ],
      "attributes":[
        "BULK"
      ]
    },
    {
      "source":2098,
      "target":2099,
      "directed":false,
      "length":0.00565726,
      "support":0.0,
      "removed":false,
      "sequences":[
        "ID_CEC-21-2338|ST_1|CODE_09012|SX_M|RISK_3|AGE_23|SES_2|SCO_3|CD4_2|DRUG_0|MET_NA|APP_1|RES_2|REC_0|VEN_1|CL_619|NAT_mex|2021-01-11",
        "ID_CEC-21-5069|ST_1|CODE_09015|SX_M|RISK_3|AGE_39|SES_2|SCO_3|CD4_2|DRUG_1|MET_NA|APP_1|RES_2|REC_0|VEN_0|CL_619|NAT_mex|2021-10-01"
      ],
      "attributes":[
        "BULK"
      ]
    },
    {
      "source":2098,
      "target":2100,
      "directed":false,
      "length":0.00353008,
      "support":0.0,
      "removed":false,
      "sequences":[
        "ID_CEC-21-2338|ST_1|CODE_09012|SX_M|RISK_3|AGE_23|SES_2|SCO_3|CD4_2|DRUG_0|MET_NA|APP_1|RES_2|REC_0|VEN_1|CL_619|NAT_mex|2021-01-11",
        "ID_CEC-22-9108|ST_1|CODE_09014|SX_M|RISK_3|AGE_40|SES_2|SCO_3|CD4_1|DRUG_1|MET_NA|APP_1|RES_2|REC_0|VEN_0|CL_619|NAT_mex|2022-09-27"
      ],
      "attributes":[
        "BULK"
      ]
    },
    {
      "source":2764,
      "target":2765,
      "directed":false,
      "length":0.00424443,
      "support":0.0,
      "removed":false,
      "sequences":[
        "ID_CEC-21-2343|ST_1|CODE_09003|SX_M|RISK_3|AGE_28|SES_2|SCO_3|CD4_2|DRUG_1|MET_NA|APP_0|RES_1|REC_1|VEN_1|CL_909|NAT_mex|2021-01-11",
        "ID_CEC-21-2423|ST_1|CODE_09003|SX_M|RISK_3|AGE_34|SES_2|SCO_3|CD4_1|DRUG_1|MET_NA|APP_0|RES_1|REC_0|VEN_0|CL_909|NAT_mex|2021-01-20"
      ],
      "attributes":[
        "BULK"
      ]
    },
    {
      "source":2101,
      "target":2102,
      "directed":false,
      "length":0.00957724,
      "support":0.0,
      "removed":false,
      "sequences":[
        "ID_CEC-21-2345|ST_1|CODE_09012|SX_M|RISK_3|AGE_23|SES_1|SCO_2|CD4_1|DRUG_1|MET_NA|APP_1|RES_1|REC_0|VEN_0|CL_480|NAT_mex|2021-01-12",
        "ID_CEC-21-5925|ST_1|CODE_09003|SX_M|RISK_3|AGE_23|SES_2|SCO_2|CD4_2|DRUG_1|MET_NA|APP_1|RES_1|REC_0|VEN_1|CL_480|NAT_mex|2021-12-14"
      ],
      "attributes":[
        "BULK"
      ]
    },
    {
      "source":1849,
      "target":1850,
      "directed":false,
      "length":0.0128089,
      "support":0.0,
      "removed":false,
      "sequences":[
        "ID_CEC-21-2349|ST_1|CODE_09014|SX_M|RISK_3|AGE_28|SES_2|SCO_3|CD4_2|DRUG_1|MET_NA|APP_1|RES_1|REC_1|VEN_1|CL_130|NAT_mex|2021-01-12",
        "ID_CEC-22-7839|ST_1|CODE_09003|SX_M|RISK_3|AGE_33|SES_3|SCO_3|CD4_2|DRUG_NA|MET_NA|APP_NA|RES_1|REC_0|VEN_NA|CL_130|NAT_mex|2022-06-06"
      ],
      "attributes":[
        "BULK"
      ]
    },
    {
      "source":2766,
      "target":2767,
      "directed":false,
      "length":0.00176204,
      "support":0.0,
      "removed":false,
      "sequences":[
        "ID_CEC-21-2353|ST_1|CODE_09015|SX_M|RISK_3|AGE_29|SES_2|SCO_3|CD4_2|DRUG_1|MET_NA|APP_1|RES_1|REC_1|VEN_0|CL_910|NAT_mex|2021-01-12",
        "ID_CEC-21-3473|ST_2|CODE_15033|SX_M|RISK_3|AGE_30|SES_1|SCO_2|CD4_2|DRUG_0|MET_NA|APP_1|RES_1|REC_1|VEN_0|CL_910|NAT_mex|2021-04-28"
      ],
      "attributes":[
        "BULK"
      ]
    },
    {
      "source":2066,
      "target":2067,
      "directed":false,
      "length":0.00494666,
      "support":0.0,
      "removed":false,
      "sequences":[
        "ID_CEC-21-2354|ST_1|CODE_09007|SX_M|RISK_3|AGE_32|SES_1|SCO_2|CD4_2|DRUG_NA|MET_1|APP_NA|RES_1|REC_0|VEN_0|CL_99|NAT_mex|2021-01-12",
        "ID_CEC-21-2687|ST_1|CODE_09011|SX_M|RISK_3|AGE_19|SES_1|SCO_2|CD4_1|DRUG_1|MET_NA|APP_0|RES_1|REC_0|VEN_1|CL_99|NAT_mex|2021-02-17"
      ],
      "attributes":[
        "BULK"
      ]
    },
    {
      "source":2104,
      "target":2105,
      "directed":false,
      "length":0.00352922,
      "support":0.0,
      "removed":false,
      "sequences":[
        "ID_CEC-21-2360|ST_1|CODE_09002|SX_M|RISK_3|AGE_25|SES_2|SCO_2|CD4_2|DRUG_0|MET_NA|APP_1|RES_3|REC_0|VEN_0|CL_620|NAT_mex|2021-01-13",
        "ID_CEC-22-6361|ST_2|CODE_15104|SX_M|RISK_3|AGE_26|SES_2|SCO_2|CD4_2|DRUG_1|MET_NA|APP_1|RES_3|REC_0|VEN_0|CL_620|NAT_mex|2022-02-02"
      ],
      "attributes":[
        "BULK"
      ]
    },
    {
      "source":2104,
      "target":2106,
      "directed":false,
      "length":0.00459121,
      "support":0.0,
      "removed":false,
      "sequences":[
        "ID_CEC-21-2360|ST_1|CODE_09002|SX_M|RISK_3|AGE_25|SES_2|SCO_2|CD4_2|DRUG_0|MET_NA|APP_1|RES_3|REC_0|VEN_0|CL_620|NAT_mex|2021-01-13",
        "ID_CEC-22-6953|ST_1|CODE_09003|SX_M|RISK_3|AGE_27|SES_2|SCO_3|CD4_1|DRUG_0|MET_NA|APP_1|RES_3|REC_0|VEN_1|CL_620|NAT_mex|2022-03-28"
      ],
      "attributes":[
        "BULK"
      ]
    },
    {
      "source":817,
      "target":818,
      "directed":false,
      "length":0.0113595,
      "support":0.0,
      "removed":false,
      "sequences":[
        "ID_CEC-21-2363|ST_1|CODE_09012|SX_M|RISK_3|AGE_28|SES_2|SCO_2|CD4_1|DRUG_1|MET_NA|APP_1|RES_1|REC_0|VEN_0|CL_34|NAT_mex|2021-01-13",
        "ID_CEC-22-6299|ST_1|CODE_09012|SX_M|RISK_3|AGE_25|SES_1|SCO_2|CD4_2|DRUG_0|MET_NA|APP_0|RES_1|REC_1|VEN_0|CL_34|NAT_mex|2022-01-31"
      ],
      "attributes":[
        "BULK"
      ]
    },
    {
      "source":35,
      "target":45,
      "directed":false,
      "length":0.00566054,
      "support":0.0,
      "removed":false,
      "sequences":[
        "ID_CEC-21-2370|ST_1|CODE_09016|SX_M|RISK_3|AGE_39|SES_2|SCO_3|CD4_2|DRUG_1|MET_NA|APP_1|RES_1|REC_0|VEN_1|CL_10|NAT_mex|2021-01-14",
        "ID_CEC-22-7787|ST_2|CODE_15039|SX_M|RISK_3|AGE_28|SES_1|SCO_2|CD4_2|DRUG_1|MET_NA|APP_1|RES_1|REC_0|VEN_1|CL_10|NAT_mex|2022-06-02"
      ],
      "attributes":[
        "BULK"
      ]
    },
    {
      "source":35,
      "target":46,
      "directed":false,
      "length":0.0131933,
      "support":0.0,
      "removed":false,
      "sequences":[
        "ID_CEC-21-2370|ST_1|CODE_09016|SX_M|RISK_3|AGE_39|SES_2|SCO_3|CD4_2|DRUG_1|MET_NA|APP_1|RES_1|REC_0|VEN_1|CL_10|NAT_mex|2021-01-14",
        "ID_CEC-22-8944|ST_1|CODE_09010|SX_M|RISK_3|AGE_30|SES_2|SCO_3|CD4_1|DRUG_0|MET_NA|APP_1|RES_1|REC_0|VEN_0|CL_10|NAT_mex|2022-09-09"
      ],
      "attributes":[
        "BULK"
      ]
    },
    {
      "source":829,
      "target":830,
      "directed":false,
      "length":0.00672381,
      "support":0.0,
      "removed":false,
      "sequences":[
        "ID_CEC-21-2373|ST_2|CODE_15122|SX_M|RISK_3|AGE_27|SES_2|SCO_2|CD4_2|DRUG_1|MET_NA|APP_1|RES_1|REC_0|VEN_NA|CL_9|NAT_mex|2021-01-14",
        "ID_CEC-21-2434|ST_1|CODE_09015|SX_M|RISK_3|AGE_28|SES_2|SCO_3|CD4_2|DRUG_1|MET_NA|APP_1|RES_1|REC_0|VEN_0|CL_9|NAT_mex|2021-01-20"
      ],
      "attributes":[
        "BULK"
      ]
    },
    {
      "source":829,
      "target":831,
      "directed":false,
      "length":0.00530027,
      "support":0.0,
      "removed":false,
      "sequences":[
        "ID_CEC-21-2373|ST_2|CODE_15122|SX_M|RISK_3|AGE_27|SES_2|SCO_2|CD4_2|DRUG_1|MET_NA|APP_1|RES_1|REC_0|VEN_NA|CL_9|NAT_mex|2021-01-14",
        "ID_CEC-21-3250|ST_1|CODE_09006|SX_M|RISK_3|AGE_23|SES_2|SCO_3|CD4_2|DRUG_0|MET_NA|APP_1|RES_1|REC_1|VEN_0|CL_9|NAT_mex|2021-04-12"
      ],
      "attributes":[
        "BULK"
      ]
    },
    {
      "source":2768,
      "target":2769,
      "directed":false,
      "length":0.013878,
      "support":0.0,
      "removed":false,
      "sequences":[
        "ID_CEC-21-2374|ST_1|CODE_09010|SX_M|RISK_2|AGE_41|SES_2|SCO_3|CD4_1|DRUG_1|MET_NA|APP_0|RES_1|REC_0|VEN_NA|CL_911|NAT_mex|2021-01-14",
        "ID_CEC-21-3545|ST_1|CODE_09010|SX_F|RISK_1|AGE_31|SES_1|SCO_2|CD4_1|DRUG_NA|MET_NA|APP_NA|RES_1|REC_0|VEN_NA|CL_911|NAT_mex|2021-05-06"
      ],
      "attributes":[
        "BULK"
      ]
    },
    {
      "source":2770,
      "target":2771,
      "directed":false,
      "length":0.00742647,
      "support":0.0,
      "removed":false,
      "sequences":[
        "ID_CEC-21-2381|ST_1|CODE_09007|SX_M|RISK_NA|AGE_29|SES_NA|SCO_1|CD4_1|DRUG_NA|MET_NA|APP_NA|RES_1|REC_0|VEN_NA|CL_912|NAT_mex|2021-01-15",
        "ID_CEC-22-8035|ST_1|CODE_09007|SX_F|RISK_3|AGE_20|SES_NA|SCO_2|CD4_1|DRUG_1|MET_0|APP_NA|RES_2|REC_0|VEN_NA|CL_912|NAT_mex|2022-06-21"
      ],
      "attributes":[
        "BULK"
      ]
    },
    {
      "source":1284,
      "target":1280,
      "directed":false,
      "length":0.00923912,
      "support":0.0,
      "removed":false,
      "sequences":[
        "ID_CEC-21-2383|ST_2|CODE_15057|SX_M|RISK_NA|AGE_24|SES_2|SCO_2|CD4_2|DRUG_NA|MET_NA|APP_NA|RES_5|REC_0|VEN_NA|CL_448|NAT_mex|2021-01-15",
        "ID_CEC-21-3124|ST_1|CODE_09015|SX_M|RISK_3|AGE_33|SES_2|SCO_3|CD4_2|DRUG_1|MET_NA|APP_1|RES_1|REC_0|VEN_0|CL_448|NAT_mex|2021-03-29"
      ],
      "attributes":[
        "BULK"
      ]
    },
    {
      "source":1284,
      "target":1281,
      "directed":false,
      "length":0.0110234,
      "support":0.0,
      "removed":false,
      "sequences":[
        "ID_CEC-21-2383|ST_2|CODE_15057|SX_M|RISK_NA|AGE_24|SES_2|SCO_2|CD4_2|DRUG_NA|MET_NA|APP_NA|RES_5|REC_0|VEN_NA|CL_448|NAT_mex|2021-01-15",
        "ID_CEC-22-6932|ST_2|CODE_15057|SX_M|RISK_3|AGE_40|SES_1|SCO_3|CD4_2|DRUG_1|MET_NA|APP_1|RES_2|REC_1|VEN_1|CL_448|NAT_mex|2022-03-25"
      ],
      "attributes":[
        "BULK"
      ]
    },
    {
      "source":1284,
      "target":1282,
      "directed":false,
      "length":0.0128296,
      "support":0.0,
      "removed":false,
      "sequences":[
        "ID_CEC-21-2383|ST_2|CODE_15057|SX_M|RISK_NA|AGE_24|SES_2|SCO_2|CD4_2|DRUG_NA|MET_NA|APP_NA|RES_5|REC_0|VEN_NA|CL_448|NAT_mex|2021-01-15",
        "ID_CEC-22-7305|ST_2|CODE_15057|SX_M|RISK_3|AGE_27|SES_2|SCO_3|CD4_1|DRUG_0|MET_NA|APP_0|RES_1|REC_0|VEN_0|CL_448|NAT_mex|2022-04-27"
      ],
      "attributes":[
        "BULK"
      ]
    },
    {
      "source":1284,
      "target":1283,
      "directed":false,
      "length":0.0113833,
      "support":0.0,
      "removed":false,
      "sequences":[
        "ID_CEC-21-2383|ST_2|CODE_15057|SX_M|RISK_NA|AGE_24|SES_2|SCO_2|CD4_2|DRUG_NA|MET_NA|APP_NA|RES_5|REC_0|VEN_NA|CL_448|NAT_mex|2021-01-15",
        "ID_CEC-22-8726|ST_1|CODE_09014|SX_F|RISK_1|AGE_74|SES_1|SCO_1|CD4_1|DRUG_1|MET_NA|APP_NA|RES_1|REC_0|VEN_NA|CL_448|NAT_mex|2022-08-23"
      ],
      "attributes":[
        "BULK"
      ]
    },
    {
      "source":2772,
      "target":2773,
      "directed":false,
      "length":0.00671483,
      "support":0.0,
      "removed":false,
      "sequences":[
        "ID_CEC-21-2386|ST_1|CODE_09005|SX_M|RISK_3|AGE_23|SES_2|SCO_2|CD4_2|DRUG_0|MET_NA|APP_1|RES_1|REC_0|VEN_1|CL_913|NAT_mex|2021-01-15",
        "ID_CEC-21-4113|ST_1|CODE_09014|SX_M|RISK_3|AGE_27|SES_2|SCO_2|CD4_1|DRUG_0|MET_NA|APP_0|RES_1|REC_0|VEN_0|CL_913|NAT_mex|2021-06-25"
      ],
      "attributes":[
        "BULK"
      ]
    },
    {
      "source":241,
      "target":242,
      "directed":false,
      "length":0.00600982,
      "support":0.0,
      "removed":false,
      "sequences":[
        "ID_CEC-21-2387|ST_2|CODE_15060|SX_M|RISK_3|AGE_31|SES_1|SCO_3|CD4_1|DRUG_0|MET_NA|APP_1|RES_1|REC_0|VEN_0|CL_63|NAT_mex|2021-01-15",
        "ID_CEC-21-3597|ST_1|CODE_09010|SX_M|RISK_3|AGE_27|SES_2|SCO_3|CD4_2|DRUG_0|MET_NA|APP_1|RES_1|REC_0|VEN_0|CL_63|NAT_mex|2021-05-10"
      ],
      "attributes":[
        "BULK"
      ]
    },
    {
      "source":1634,
      "target":1635,
      "directed":false,
      "length":0.000352204,
      "support":0.0,
      "removed":false,
      "sequences":[
        "ID_CEC-21-2388|ST_1|CODE_09005|SX_M|RISK_3|AGE_21|SES_2|SCO_2|CD4_2|DRUG_0|MET_NA|APP_1|RES_1|REC_1|VEN_1|CL_435|NAT_mex|2021-01-15",
        "ID_CEC-21-2494|ST_1|CODE_09005|SX_M|RISK_3|AGE_26|SES_1|SCO_3|CD4_1|DRUG_0|MET_NA|APP_1|RES_1|REC_0|VEN_1|CL_435|NAT_mex|2021-01-27"
      ],
      "attributes":[
        "BULK"
      ]
    },
    {
      "source":1634,
      "target":1632,
      "directed":false,
      "length":0.00176279,
      "support":0.0,
      "removed":false,
      "sequences":[
        "ID_CEC-21-2388|ST_1|CODE_09005|SX_M|RISK_3|AGE_21|SES_2|SCO_2|CD4_2|DRUG_0|MET_NA|APP_1|RES_1|REC_1|VEN_1|CL_435|NAT_mex|2021-01-15",
        "ID_CEC-21-3590|ST_1|CODE_09005|SX_M|RISK_3|AGE_24|SES_2|SCO_2|CD4_2|DRUG_NA|MET_NA|APP_0|RES_1|REC_0|VEN_NA|CL_435|NAT_mex|2021-05-10"
      ],
      "attributes":[
        "BULK"
      ]
    },
    {
      "source":1634,
      "target":1633,
      "directed":false,
      "length":0.0031767,
      "support":0.0,
      "removed":false,
      "sequences":[
        "ID_CEC-21-2388|ST_1|CODE_09005|SX_M|RISK_3|AGE_21|SES_2|SCO_2|CD4_2|DRUG_0|MET_NA|APP_1|RES_1|REC_1|VEN_1|CL_435|NAT_mex|2021-01-15",
        "ID_CEC-22-6892|ST_1|CODE_09005|SX_M|RISK_3|AGE_28|SES_1|SCO_3|CD4_2|DRUG_0|MET_NA|APP_1|RES_1|REC_0|VEN_0|CL_435|NAT_mex|2022-03-23"
      ],
      "attributes":[
        "BULK"
      ]
    },
    {
      "source":28,
      "target":29,
      "directed":false,
      "length":0.00815416,
      "support":0.0,
      "removed":false,
      "sequences":[
        "ID_CEC-21-2390|ST_2|CODE_15121|SX_M|RISK_3|AGE_33|SES_1|SCO_3|CD4_1|DRUG_0|MET_NA|APP_1|RES_1|REC_0|VEN_0|CL_304|NAT_mex|2021-01-15",
        "ID_CEC-21-2438|ST_1|CODE_09015|SX_M|RISK_3|AGE_35|SES_2|SCO_3|CD4_2|DRUG_1|MET_NA|APP_1|RES_5|REC_1|VEN_1|CL_304|NAT_mex|2021-01-21"
      ],
      "attributes":[
        "BULK"
      ]
    },
    {
      "source":28,
      "target":30,
      "directed":false,
      "length":0.0056538,
      "support":0.0,
      "removed":false,
      "sequences":[
        "ID_CEC-21-2390|ST_2|CODE_15121|SX_M|RISK_3|AGE_33|SES_1|SCO_3|CD4_1|DRUG_0|MET_NA|APP_1|RES_1|REC_0|VEN_0|CL_304|NAT_mex|2021-01-15",
        "ID_CEC-21-2905|ST_2|CODE_15020|SX_M|RISK_3|AGE_31|SES_2|SCO_3|CD4_2|DRUG_0|MET_NA|APP_1|RES_1|REC_0|VEN_0|CL_304|NAT_mex|2021-03-09"
      ],
      "attributes":[
        "BULK"
      ]
    },
    {
      "source":28,
      "target":31,
      "directed":false,
      "length":0.00423875,
      "support":0.0,
      "removed":false,
      "sequences":[
        "ID_CEC-21-2390|ST_2|CODE_15121|SX_M|RISK_3|AGE_33|SES_1|SCO_3|CD4_1|DRUG_0|MET_NA|APP_1|RES_1|REC_0|VEN_0|CL_304|NAT_mex|2021-01-15",
        "ID_CEC-21-2915|ST_1|CODE_09007|SX_M|RISK_3|AGE_39|SES_2|SCO_3|CD4_1|DRUG_0|MET_NA|APP_0|RES_1|REC_0|VEN_0|CL_304|NAT_mex|2021-03-10"
      ],
      "attributes":[
        "BULK"
      ]
    },
    {
      "source":28,
      "target":32,
      "directed":false,
      "length":0.0060115,
      "support":0.0,
      "removed":false,
      "sequences":[
        "ID_CEC-21-2390|ST_2|CODE_15121|SX_M|RISK_3|AGE_33|SES_1|SCO_3|CD4_1|DRUG_0|MET_NA|APP_1|RES_1|REC_0|VEN_0|CL_304|NAT_mex|2021-01-15",
        "ID_CEC-21-3253|ST_1|CODE_09002|SX_M|RISK_3|AGE_40|SES_2|SCO_3|CD4_2|DRUG_1|MET_NA|APP_1|RES_1|REC_0|VEN_0|CL_304|NAT_mex|2021-04-12"
      ],
      "attributes":[
        "BULK"
      ]
    },
    {
      "source":28,
      "target":0,
      "directed":false,
      "length":0.00353002,
      "support":0.0,
      "removed":false,
      "sequences":[
        "ID_CEC-21-2390|ST_2|CODE_15121|SX_M|RISK_3|AGE_33|SES_1|SCO_3|CD4_1|DRUG_0|MET_NA|APP_1|RES_1|REC_0|VEN_0|CL_304|NAT_mex|2021-01-15",
        "ID_CEC-21-3451|ST_1|CODE_09002|SX_M|RISK_3|AGE_28|SES_2|SCO_3|CD4_3|DRUG_1|MET_1|APP_1|RES_1|REC_0|VEN_1|CL_304|NAT_mex|2021-04-26"
      ],
      "attributes":[
        "BULK"
      ]
    },
    {
      "source":28,
      "target":1,
      "directed":false,
      "length":0.00708417,
      "support":0.0,
      "removed":false,
      "sequences":[
        "ID_CEC-21-2390|ST_2|CODE_15121|SX_M|RISK_3|AGE_33|SES_1|SCO_3|CD4_1|DRUG_0|MET_NA|APP_1|RES_1|REC_0|VEN_0|CL_304|NAT_mex|2021-01-15",
        "ID_CEC-21-3503|ST_1|CODE_09015|SX_M|RISK_3|AGE_38|SES_2|SCO_3|CD4_2|DRUG_1|MET_NA|APP_1|RES_1|REC_0|VEN_1|CL_304|NAT_ven|2021-04-30"
      ],
      "attributes":[
        "BULK"
      ]
    },
    {
      "source":28,
      "target":2,
      "directed":false,
      "length":0.00565962,
      "support":0.0,
      "removed":false,
      "sequences":[
        "ID_CEC-21-2390|ST_2|CODE_15121|SX_M|RISK_3|AGE_33|SES_1|SCO_3|CD4_1|DRUG_0|MET_NA|APP_1|RES_1|REC_0|VEN_0|CL_304|NAT_mex|2021-01-15",
        "ID_CEC-21-3596|ST_1|CODE_09015|SX_M|RISK_3|AGE_33|SES_2|SCO_3|CD4_3|DRUG_0|MET_NA|APP_1|RES_1|REC_0|VEN_0|CL_304|NAT_mex|2021-05-10"
      ],
      "attributes":[
        "BULK"
      ]
    },
    {
      "source":28,
      "target":3,
      "directed":false,
      "length":0.00814681,
      "support":0.0,
      "removed":false,
      "sequences":[
        "ID_CEC-21-2390|ST_2|CODE_15121|SX_M|RISK_3|AGE_33|SES_1|SCO_3|CD4_1|DRUG_0|MET_NA|APP_1|RES_1|REC_0|VEN_0|CL_304|NAT_mex|2021-01-15",
        "ID_CEC-21-3915|ST_1|CODE_09014|SX_M|RISK_3|AGE_29|SES_1|SCO_3|CD4_3|DRUG_1|MET_NA|APP_0|RES_1|REC_0|VEN_0|CL_304|NAT_mex|2021-06-08"
      ],
      "attributes":[
        "BULK"
      ]
    },
    {
      "source":28,
      "target":4,
      "directed":false,
      "length":0.00423857,
      "support":0.0,
      "removed":false,
      "sequences":[
        "ID_CEC-21-2390|ST_2|CODE_15121|SX_M|RISK_3|AGE_33|SES_1|SCO_3|CD4_1|DRUG_0|MET_NA|APP_1|RES_1|REC_0|VEN_0|CL_304|NAT_mex|2021-01-15",
        "ID_CEC-21-3968|ST_1|CODE_09016|SX_M|RISK_3|AGE_29|SES_2|SCO_2|CD4_2|DRUG_1|MET_NA|APP_1|RES_1|REC_1|VEN_0|CL_304|NAT_ven|2021-06-11"
      ],
      "attributes":[
        "BULK"
      ]
    },
    {
      "source":28,
      "target":5,
      "directed":false,
      "length":0.0117223,
      "support":0.0,
      "removed":false,
      "sequences":[
        "ID_CEC-21-2390|ST_2|CODE_15121|SX_M|RISK_3|AGE_33|SES_1|SCO_3|CD4_1|DRUG_0|MET_NA|APP_1|RES_1|REC_0|VEN_0|CL_304|NAT_mex|2021-01-15",
        "ID_CEC-21-3994|ST_2|CODE_15057|SX_M|RISK_3|AGE_30|SES_1|SCO_3|CD4_2|DRUG_1|MET_NA|APP_1|RES_2|REC_0|VEN_1|CL_304|NAT_mex|2021-06-15"
      ],
      "attributes":[
        "BULK"
      ]
    },
    {
      "source":28,
      "target":6,
      "directed":false,
      "length":0.00708155,
      "support":0.0,
      "removed":false,
      "sequences":[
        "ID_CEC-21-2390|ST_2|CODE_15121|SX_M|RISK_3|AGE_33|SES_1|SCO_3|CD4_1|DRUG_0|MET_NA|APP_1|RES_1|REC_0|VEN_0|CL_304|NAT_mex|2021-01-15",
        "ID_CEC-21-4447|ST_1|CODE_09012|SX_M|RISK_3|AGE_22|SES_2|SCO_3|CD4_2|DRUG_1|MET_NA|APP_1|RES_1|REC_1|VEN_NA|CL_304|NAT_mex|2021-08-03"
      ],
      "attributes":[
        "BULK"
      ]
    },
    {
      "source":28,
      "target":7,
      "directed":false,
      "length":0.00814982,
      "support":0.0,
      "removed":false,
      "sequences":[
        "ID_CEC-21-2390|ST_2|CODE_15121|SX_M|RISK_3|AGE_33|SES_1|SCO_3|CD4_1|DRUG_0|MET_NA|APP_1|RES_1|REC_0|VEN_0|CL_304|NAT_mex|2021-01-15",
        "ID_CEC-21-4456|ST_1|CODE_09010|SX_M|RISK_3|AGE_50|SES_2|SCO_2|CD4_2|DRUG_NA|MET_NA|APP_NA|RES_1|REC_0|VEN_NA|CL_304|NAT_mex|2021-08-04"
      ],
      "attributes":[
        "BULK"
      ]
    },
    {
      "source":28,
      "target":8,
      "directed":false,
      "length":0.00814982,
      "support":0.0,
      "removed":false,
      "sequences":[
        "ID_CEC-21-2390|ST_2|CODE_15121|SX_M|RISK_3|AGE_33|SES_1|SCO_3|CD4_1|DRUG_0|MET_NA|APP_1|RES_1|REC_0|VEN_0|CL_304|NAT_mex|2021-01-15",
        "ID_CEC-21-4481|ST_1|CODE_09007|SX_M|RISK_NA|AGE_33|SES_2|SCO_2|CD4_1|DRUG_0|MET_NA|APP_NA|RES_1|REC_0|VEN_NA|CL_304|NAT_mex|2021-08-06"
      ],
      "attributes":[
        "BULK"
      ]
    },
    {
      "source":28,
      "target":9,
      "directed":false,
      "length":0.00814982,
      "support":0.0,
      "removed":false,
      "sequences":[
        "ID_CEC-21-2390|ST_2|CODE_15121|SX_M|RISK_3|AGE_33|SES_1|SCO_3|CD4_1|DRUG_0|MET_NA|APP_1|RES_1|REC_0|VEN_0|CL_304|NAT_mex|2021-01-15",
        "ID_CEC-21-4482|ST_1|CODE_09007|SX_M|RISK_3|AGE_51|SES_2|SCO_2|CD4_2|DRUG_0|MET_NA|APP_1|RES_1|REC_1|VEN_NA|CL_304|NAT_mex|2021-08-06"
      ],
      "attributes":[
        "BULK"
      ]
    },
    {
      "source":28,
      "target":10,
      "directed":false,
      "length":0.00779586,
      "support":0.0,
      "removed":false,
      "sequences":[
        "ID_CEC-21-2390|ST_2|CODE_15121|SX_M|RISK_3|AGE_33|SES_1|SCO_3|CD4_1|DRUG_0|MET_NA|APP_1|RES_1|REC_0|VEN_0|CL_304|NAT_mex|2021-01-15",
        "ID_CEC-21-4512|ST_2|CODE_15037|SX_M|RISK_3|AGE_32|SES_1|SCO_3|CD4_3|DRUG_1|MET_NA|APP_1|RES_1|REC_0|VEN_1|CL_304|NAT_mex|2021-08-09"
      ],
      "attributes":[
        "BULK"
      ]
    },
    {
      "source":28,
      "target":11,
      "directed":false,
      "length":0.00672492,
      "support":0.0,
      "removed":false,
      "sequences":[
        "ID_CEC-21-2390|ST_2|CODE_15121|SX_M|RISK_3|AGE_33|SES_1|SCO_3|CD4_1|DRUG_0|MET_NA|APP_1|RES_1|REC_0|VEN_0|CL_304|NAT_mex|2021-01-15",
        "ID_CEC-21-5414|ST_1|CODE_09002|SX_M|RISK_3|AGE_37|SES_2|SCO_2|CD4_1|DRUG_1|MET_NA|APP_1|RES_1|REC_0|VEN_0|CL_304|NAT_mex|2021-11-01"
      ],
      "attributes":[
        "BULK"
      ]
    },
    {
      "source":28,
      "target":12,
      "directed":false,
      "length":0.0067236,
      "support":0.0,
      "removed":false,
      "sequences":[
        "ID_CEC-21-2390|ST_2|CODE_15121|SX_M|RISK_3|AGE_33|SES_1|SCO_3|CD4_1|DRUG_0|MET_NA|APP_1|RES_1|REC_0|VEN_0|CL_304|NAT_mex|2021-01-15",
        "ID_CEC-21-5819|ST_1|CODE_09007|SX_M|RISK_3|AGE_26|SES_2|SCO_3|CD4_1|DRUG_0|MET_NA|APP_1|RES_1|REC_0|VEN_1|CL_304|NAT_mex|2021-12-06"
      ],
      "attributes":[
        "BULK"
      ]
    },
    {
      "source":28,
      "target":13,
      "directed":false,
      "length":0.00601738,
      "support":0.0,
      "removed":false,
      "sequences":[
        "ID_CEC-21-2390|ST_2|CODE_15121|SX_M|RISK_3|AGE_33|SES_1|SCO_3|CD4_1|DRUG_0|MET_NA|APP_1|RES_1|REC_0|VEN_0|CL_304|NAT_mex|2021-01-15",
        "ID_CEC-22-5996|ST_1|CODE_07106|SX_M|RISK_3|AGE_28|SES_2|SCO_2|CD4_1|DRUG_1|MET_NA|APP_0|RES_1|REC_0|VEN_0|CL_304|NAT_mex|2022-01-05"
      ],
      "attributes":[
        "BULK"
      ]
    },
    {
      "source":28,
      "target":14,
      "directed":false,
      "length":0.00814982,
      "support":0.0,
      "removed":false,
      "sequences":[
        "ID_CEC-21-2390|ST_2|CODE_15121|SX_M|RISK_3|AGE_33|SES_1|SCO_3|CD4_1|DRUG_0|MET_NA|APP_1|RES_1|REC_0|VEN_0|CL_304|NAT_mex|2021-01-15",
        "ID_CEC-22-6029|ST_1|CODE_09007|SX_M|RISK_1|AGE_31|SES_2|SCO_3|CD4_1|DRUG_0|MET_NA|APP_1|RES_1|REC_0|VEN_1|CL_304|NAT_mex|2022-01-07"
      ],
      "attributes":[
        "BULK"
      ]
    },
    {
      "source":28,
      "target":15,
      "directed":false,
      "length":0.00851739,
      "support":0.0,
      "removed":false,
      "sequences":[
        "ID_CEC-21-2390|ST_2|CODE_15121|SX_M|RISK_3|AGE_33|SES_1|SCO_3|CD4_1|DRUG_0|MET_NA|APP_1|RES_1|REC_0|VEN_0|CL_304|NAT_mex|2021-01-15",
        "ID_CEC-22-6109|ST_1|CODE_09016|SX_M|RISK_3|AGE_32|SES_2|SCO_3|CD4_1|DRUG_0|MET_NA|APP_1|RES_1|REC_0|VEN_1|CL_304|NAT_mex|2022-01-13"
      ],
      "attributes":[
        "BULK"
      ]
    },
    {
      "source":28,
      "target":16,
      "directed":false,
      "length":0.00636941,
      "support":0.0,
      "removed":false,
      "sequences":[
        "ID_CEC-21-2390|ST_2|CODE_15121|SX_M|RISK_3|AGE_33|SES_1|SCO_3|CD4_1|DRUG_0|MET_NA|APP_1|RES_1|REC_0|VEN_0|CL_304|NAT_mex|2021-01-15",
        "ID_CEC-22-6263|ST_2|CODE_15033|SX_M|RISK_3|AGE_36|SES_1|SCO_3|CD4_2|DRUG_1|MET_NA|APP_1|RES_1|REC_0|VEN_1|CL_304|NAT_mex|2022-01-27"
      ],
      "attributes":[
        "BULK"
      ]
    },
    {
      "source":28,
      "target":17,
      "directed":false,
      "length":0.00814992,
      "support":0.0,
      "removed":false,
      "sequences":[
        "ID_CEC-21-2390|ST_2|CODE_15121|SX_M|RISK_3|AGE_33|SES_1|SCO_3|CD4_1|DRUG_0|MET_NA|APP_1|RES_1|REC_0|VEN_0|CL_304|NAT_mex|2021-01-15",
        "ID_CEC-22-6929|ST_1|CODE_09016|SX_M|RISK_3|AGE_36|SES_1|SCO_2|CD4_1|DRUG_1|MET_NA|APP_1|RES_1|REC_0|VEN_0|CL_304|NAT_mex|2022-03-24"
      ],
      "attributes":[
        "BULK"
      ]
    },
    {
      "source":28,
      "target":18,
      "directed":false,
      "length":0.00423938,
      "support":0.0,
      "removed":false,
      "sequences":[
        "ID_CEC-21-2390|ST_2|CODE_15121|SX_M|RISK_3|AGE_33|SES_1|SCO_3|CD4_1|DRUG_0|MET_NA|APP_1|RES_1|REC_0|VEN_0|CL_304|NAT_mex|2021-01-15",
        "ID_CEC-22-7365|ST_1|CODE_09016|SX_M|RISK_3|AGE_33|SES_2|SCO_2|CD4_2|DRUG_1|MET_NA|APP_1|RES_1|REC_0|VEN_1|CL_304|NAT_mex|2022-05-03"
      ],
      "attributes":[
        "BULK"
      ]
    },
    {
      "source":28,
      "target":19,
      "directed":false,
      "length":0.00815566,
      "support":0.0,
      "removed":false,
      "sequences":[
        "ID_CEC-21-2390|ST_2|CODE_15121|SX_M|RISK_3|AGE_33|SES_1|SCO_3|CD4_1|DRUG_0|MET_NA|APP_1|RES_1|REC_0|VEN_0|CL_304|NAT_mex|2021-01-15",
        "ID_CEC-22-7565|ST_2|CODE_15037|SX_M|RISK_3|AGE_27|SES_2|SCO_3|CD4_2|DRUG_1|MET_NA|APP_1|RES_1|REC_1|VEN_0|CL_304|NAT_mex|2022-05-18"
      ],
      "attributes":[
        "BULK"
      ]
    },
    {
      "source":28,
      "target":20,
      "directed":false,
      "length":0.0056527,
      "support":0.0,
      "removed":false,
      "sequences":[
        "ID_CEC-21-2390|ST_2|CODE_15121|SX_M|RISK_3|AGE_33|SES_1|SCO_3|CD4_1|DRUG_0|MET_NA|APP_1|RES_1|REC_0|VEN_0|CL_304|NAT_mex|2021-01-15",
        "ID_CEC-22-7636|ST_1|CODE_09002|SX_M|RISK_3|AGE_37|SES_2|SCO_3|CD4_2|DRUG_1|MET_NA|APP_1|RES_1|REC_0|VEN_1|CL_304|NAT_mex|2022-05-23"
      ],
      "attributes":[
        "BULK"
      ]
    },
    {
      "source":28,
      "target":21,
      "directed":false,
      "length":0.00921938,
      "support":0.0,
      "removed":false,
      "sequences":[
        "ID_CEC-21-2390|ST_2|CODE_15121|SX_M|RISK_3|AGE_33|SES_1|SCO_3|CD4_1|DRUG_0|MET_NA|APP_1|RES_1|REC_0|VEN_0|CL_304|NAT_mex|2021-01-15",
        "ID_CEC-22-7788|ST_1|CODE_09015|SX_M|RISK_3|AGE_51|SES_2|SCO_3|CD4_3|DRUG_1|MET_NA|APP_1|RES_1|REC_1|VEN_0|CL_304|NAT_mex|2022-06-02"
      ],
      "attributes":[
        "BULK"
      ]
    },
    {
      "source":28,
      "target":22,
      "directed":false,
      "length":0.00779708,
      "support":0.0,
      "removed":false,
      "sequences":[
        "ID_CEC-21-2390|ST_2|CODE_15121|SX_M|RISK_3|AGE_33|SES_1|SCO_3|CD4_1|DRUG_0|MET_NA|APP_1|RES_1|REC_0|VEN_0|CL_304|NAT_mex|2021-01-15",
        "ID_CEC-22-8178|ST_2|CODE_15057|SX_M|RISK_3|AGE_27|SES_2|SCO_3|CD4_1|DRUG_1|MET_NA|APP_0|RES_1|REC_0|VEN_0|CL_304|NAT_mex|2022-07-04"
      ],
      "attributes":[
        "BULK"
      ]
    },
    {
      "source":28,
      "target":23,
      "directed":false,
      "length":0.00779325,
      "support":0.0,
      "removed":false,
      "sequences":[
        "ID_CEC-21-2390|ST_2|CODE_15121|SX_M|RISK_3|AGE_33|SES_1|SCO_3|CD4_1|DRUG_0|MET_NA|APP_1|RES_1|REC_0|VEN_0|CL_304|NAT_mex|2021-01-15",
        "ID_CEC-22-8228|ST_1|CODE_09015|SX_M|RISK_3|AGE_29|SES_1|SCO_3|CD4_3|DRUG_1|MET_NA|APP_0|RES_1|REC_0|VEN_0|CL_304|NAT_mex|2022-07-07"
      ],
      "attributes":[
        "BULK"
      ]
    },
    {
      "source":28,
      "target":24,
      "directed":false,
      "length":0.00815936,
      "support":0.0,
      "removed":false,
      "sequences":[
        "ID_CEC-21-2390|ST_2|CODE_15121|SX_M|RISK_3|AGE_33|SES_1|SCO_3|CD4_1|DRUG_0|MET_NA|APP_1|RES_1|REC_0|VEN_0|CL_304|NAT_mex|2021-01-15",
        "ID_CEC-22-8276|ST_1|CODE_09015|SX_M|RISK_NA|AGE_33|SES_NA|SCO_NA|CD4_2|DRUG_NA|MET_NA|APP_NA|RES_1|REC_0|VEN_NA|CL_304|NAT_NA|2022-07-12"
      ],
      "attributes":[
        "BULK"
      ]
    },
    {
      "source":28,
      "target":25,
      "directed":false,
      "length":0.00887236,
      "support":0.0,
      "removed":false,
      "sequences":[
        "ID_CEC-21-2390|ST_2|CODE_15121|SX_M|RISK_3|AGE_33|SES_1|SCO_3|CD4_1|DRUG_0|MET_NA|APP_1|RES_1|REC_0|VEN_0|CL_304|NAT_mex|2021-01-15",
        "ID_CEC-22-8566|ST_2|CODE_15033|SX_M|RISK_3|AGE_31|SES_2|SCO_3|CD4_2|DRUG_0|MET_NA|APP_1|RES_3|REC_1|VEN_0|CL_304|NAT_mex|2022-08-11"
      ],
      "attributes":[
        "BULK"
      ]
    },
    {
      "source":28,
      "target":26,
      "directed":false,
      "length":0.00852056,
      "support":0.0,
      "removed":false,
      "sequences":[
        "ID_CEC-21-2390|ST_2|CODE_15121|SX_M|RISK_3|AGE_33|SES_1|SCO_3|CD4_1|DRUG_0|MET_NA|APP_1|RES_1|REC_0|VEN_0|CL_304|NAT_mex|2021-01-15",
        "ID_CEC-22-9852|ST_2|CODE_15057|SX_M|RISK_3|AGE_31|SES_1|SCO_3|CD4_2|DRUG_1|MET_NA|APP_1|RES_1|REC_0|VEN_1|CL_304|NAT_mex|2022-12-13"
      ],
      "attributes":[
        "BULK"
      ]
    },
    {
      "source":2093,
      "target":2094,
      "directed":false,
      "length":0.0135199,
      "support":0.0,
      "removed":false,
      "sequences":[
        "ID_CEC-21-2393|ST_1|CODE_09003|SX_M|RISK_3|AGE_39|SES_2|SCO_3|CD4_3|DRUG_0|MET_NA|APP_1|RES_1|REC_1|VEN_0|CL_576|NAT_mex|2021-01-15",
        "ID_CEC-22-8887|ST_2|CODE_15099|SX_M|RISK_3|AGE_27|SES_2|SCO_2|CD4_2|DRUG_NA|MET_NA|APP_0|RES_1|REC_0|VEN_0|CL_NA|NAT_mex|2022-09-06"
      ],
      "attributes":[
        "BULK"
      ]
    },
    {
      "source":677,
      "target":678,
      "directed":false,
      "length":0.00246976,
      "support":0.0,
      "removed":false,
      "sequences":[
        "ID_CEC-21-2394|ST_1|CODE_09007|SX_M|RISK_3|AGE_27|SES_1|SCO_2|CD4_2|DRUG_0|MET_NA|APP_1|RES_2|REC_1|VEN_0|CL_394|NAT_mex|2021-01-18",
        "ID_CEC-21-2567|ST_1|CODE_09007|SX_M|RISK_3|AGE_28|SES_2|SCO_2|CD4_1|DRUG_0|MET_NA|APP_NA|RES_2|REC_0|VEN_1|CL_394|NAT_mex|2021-02-05"
      ],
      "attributes":[
        "BULK"
      ]
    },
    {
      "source":677,
      "target":679,
      "directed":false,
      "length":0.00141024,
      "support":0.0,
      "removed":false,
      "sequences":[
        "ID_CEC-21-2394|ST_1|CODE_09007|SX_M|RISK_3|AGE_27|SES_1|SCO_2|CD4_2|DRUG_0|MET_NA|APP_1|RES_2|REC_1|VEN_0|CL_394|NAT_mex|2021-01-18",
        "ID_CEC-21-3320|ST_1|CODE_09007|SX_M|RISK_3|AGE_32|SES_1|SCO_2|CD4_2|DRUG_1|MET_NA|APP_1|RES_2|REC_0|VEN_NA|CL_394|NAT_mex|2021-04-14"
      ],
      "attributes":[
        "BULK"
      ]
    },
    {
      "source":677,
      "target":680,
      "directed":false,
      "length":0.0031781,
      "support":0.0,
      "removed":false,
      "sequences":[
        "ID_CEC-21-2394|ST_1|CODE_09007|SX_M|RISK_3|AGE_27|SES_1|SCO_2|CD4_2|DRUG_0|MET_NA|APP_1|RES_2|REC_1|VEN_0|CL_394|NAT_mex|2021-01-18",
        "ID_CEC-21-4396|ST_1|CODE_09010|SX_M|RISK_3|AGE_33|SES_1|SCO_2|CD4_3|DRUG_1|MET_NA|APP_1|RES_2|REC_0|VEN_0|CL_394|NAT_mex|2021-07-21"
      ],
      "attributes":[
        "BULK"
      ]
    },
    {
      "source":677,
      "target":681,
      "directed":false,
      "length":0.00388883,
      "support":0.0,
      "removed":false,
      "sequences":[
        "ID_CEC-21-2394|ST_1|CODE_09007|SX_M|RISK_3|AGE_27|SES_1|SCO_2|CD4_2|DRUG_0|MET_NA|APP_1|RES_2|REC_1|VEN_0|CL_394|NAT_mex|2021-01-18",
        "ID_CEC-21-5337|ST_1|CODE_09007|SX_M|RISK_3|AGE_25|SES_2|SCO_2|CD4_2|DRUG_1|MET_NA|APP_1|RES_2|REC_0|VEN_1|CL_394|NAT_mex|2021-10-25"
      ],
      "attributes":[
        "BULK"
      ]
    },
    {
      "source":677,
      "target":682,
      "directed":false,
      "length":0.00246886,
      "support":0.0,
      "removed":false,
      "sequences":[
        "ID_CEC-21-2394|ST_1|CODE_09007|SX_M|RISK_3|AGE_27|SES_1|SCO_2|CD4_2|DRUG_0|MET_NA|APP_1|RES_2|REC_1|VEN_0|CL_394|NAT_mex|2021-01-18",
        "ID_CEC-21-5403|ST_1|CODE_09007|SX_M|RISK_3|AGE_25|SES_1|SCO_2|CD4_1|DRUG_1|MET_NA|APP_1|RES_2|REC_0|VEN_1|CL_394|NAT_mex|2021-10-28"
      ],
      "attributes":[
        "BULK"
      ]
    },
    {
      "source":677,
      "target":683,
      "directed":false,
      "length":0.00708649,
      "support":0.0,
      "removed":false,
      "sequences":[
        "ID_CEC-21-2394|ST_1|CODE_09007|SX_M|RISK_3|AGE_27|SES_1|SCO_2|CD4_2|DRUG_0|MET_NA|APP_1|RES_2|REC_1|VEN_0|CL_394|NAT_mex|2021-01-18",
        "ID_CEC-21-5479|ST_1|CODE_09007|SX_M|RISK_NA|AGE_25|SES_1|SCO_2|CD4_3|DRUG_NA|MET_NA|APP_0|RES_2|REC_0|VEN_1|CL_394|NAT_mex|2021-11-08"
      ],
      "attributes":[
        "BULK"
      ]
    },
    {
      "source":677,
      "target":684,
      "directed":false,
      "length":0.00282342,
      "support":0.0,
      "removed":false,
      "sequences":[
        "ID_CEC-21-2394|ST_1|CODE_09007|SX_M|RISK_3|AGE_27|SES_1|SCO_2|CD4_2|DRUG_0|MET_NA|APP_1|RES_2|REC_1|VEN_0|CL_394|NAT_mex|2021-01-18",
        "ID_CEC-21-5928|ST_1|CODE_09005|SX_M|RISK_3|AGE_33|SES_2|SCO_2|CD4_2|DRUG_0|MET_NA|APP_1|RES_2|REC_1|VEN_0|CL_394|NAT_mex|2021-12-14"
      ],
      "attributes":[
        "BULK"
      ]
    },
    {
      "source":677,
      "target":685,
      "directed":false,
      "length":0.00388495,
      "support":0.0,
      "removed":false,
      "sequences":[
        "ID_CEC-21-2394|ST_1|CODE_09007|SX_M|RISK_3|AGE_27|SES_1|SCO_2|CD4_2|DRUG_0|MET_NA|APP_1|RES_2|REC_1|VEN_0|CL_394|NAT_mex|2021-01-18",
        "ID_CEC-22-8682|ST_1|CODE_09008|SX_M|RISK_3|AGE_46|SES_1|SCO_2|CD4_2|DRUG_0|MET_NA|APP_0|RES_2|REC_0|VEN_0|CL_394|NAT_mex|2022-08-19"
      ],
      "attributes":[
        "BULK"
      ]
    },
    {
      "source":2774,
      "target":2775,
      "directed":false,
      "length":0.0110286,
      "support":0.0,
      "removed":false,
      "sequences":[
        "ID_CEC-21-2395|ST_1|CODE_09007|SX_M|RISK_3|AGE_25|SES_1|SCO_2|CD4_2|DRUG_0|MET_NA|APP_1|RES_1|REC_0|VEN_0|CL_NA|NAT_mex|2021-01-18",
        "ID_CEC-22-8904|ST_1|CODE_09007|SX_M|RISK_NA|AGE_51|SES_1|SCO_2|CD4_2|DRUG_0|MET_NA|APP_0|RES_1|REC_0|VEN_1|CL_NA|NAT_mex|2022-09-06"
      ],
      "attributes":[
        "BULK"
      ]
    },
    {
      "source":2777,
      "target":2776,
      "directed":false,
      "length":0.00281962,
      "support":0.0,
      "removed":false,
      "sequences":[
        "ID_CEC-21-2403|ST_1|CODE_09012|SX_M|RISK_3|AGE_23|SES_2|SCO_2|CD4_3|DRUG_1|MET_NA|APP_1|RES_1|REC_0|VEN_0|CL_915|NAT_mex|2021-01-19",
        "ID_CEC-21-2405|ST_1|CODE_09012|SX_M|RISK_3|AGE_24|SES_2|SCO_2|CD4_2|DRUG_0|MET_NA|APP_1|RES_1|REC_0|VEN_0|CL_915|NAT_mex|2021-01-19"
      ],
      "attributes":[
        "BULK"
      ]
    },
    {
      "source":2107,
      "target":2108,
      "directed":false,
      "length":0.00851703,
      "support":0.0,
      "removed":false,
      "sequences":[
        "ID_CEC-21-2408|ST_1|CODE_09015|SX_M|RISK_3|AGE_26|SES_1|SCO_2|CD4_2|DRUG_1|MET_NA|APP_1|RES_1|REC_1|VEN_0|CL_17|NAT_mex|2021-01-19",
        "ID_CEC-21-2877|ST_1|CODE_09007|SX_M|RISK_3|AGE_32|SES_2|SCO_3|CD4_2|DRUG_1|MET_NA|APP_1|RES_1|REC_1|VEN_1|CL_17|NAT_mex|2021-03-08"
      ],
      "attributes":[
        "BULK"
      ]
    },
    {
      "source":2107,
      "target":2109,
      "directed":false,
      "length":0.00744782,
      "support":0.0,
      "removed":false,
      "sequences":[
        "ID_CEC-21-2408|ST_1|CODE_09015|SX_M|RISK_3|AGE_26|SES_1|SCO_2|CD4_2|DRUG_1|MET_NA|APP_1|RES_1|REC_1|VEN_0|CL_17|NAT_mex|2021-01-19",
        "ID_CEC-21-4106|ST_1|CODE_09007|SX_M|RISK_3|AGE_31|SES_1|SCO_3|CD4_2|DRUG_1|MET_NA|APP_1|RES_1|REC_0|VEN_NA|CL_17|NAT_mex|2021-06-23"
      ],
      "attributes":[
        "BULK"
      ]
    },
    {
      "source":1440,
      "target":1441,
      "directed":false,
      "length":0.013525,
      "support":0.0,
      "removed":false,
      "sequences":[
        "ID_CEC-21-2412|ST_1|CODE_09002|SX_M|RISK_3|AGE_36|SES_1|SCO_2|CD4_2|DRUG_1|MET_NA|APP_0|RES_3|REC_0|VEN_0|CL_154|NAT_mex|2021-01-19",
        "ID_CEC-21-4012|ST_2|CODE_15033|SX_M|RISK_3|AGE_32|SES_2|SCO_2|CD4_2|DRUG_1|MET_NA|APP_1|RES_2|REC_0|VEN_0|CL_154|NAT_mex|2021-06-17"
      ],
      "attributes":[
        "BULK"
      ]
    },
    {
      "source":1440,
      "target":1442,
      "directed":false,
      "length":0.0131696,
      "support":0.0,
      "removed":false,
      "sequences":[
        "ID_CEC-21-2412|ST_1|CODE_09002|SX_M|RISK_3|AGE_36|SES_1|SCO_2|CD4_2|DRUG_1|MET_NA|APP_0|RES_3|REC_0|VEN_0|CL_154|NAT_mex|2021-01-19",
        "ID_CEC-21-5343|ST_1|CODE_09016|SX_M|RISK_3|AGE_30|SES_2|SCO_3|CD4_2|DRUG_1|MET_NA|APP_0|RES_1|REC_0|VEN_0|CL_154|NAT_mex|2021-10-26"
      ],
      "attributes":[
        "BULK"
      ]
    },
    {
      "source":1556,
      "target":1557,
      "directed":false,
      "length":0.0124461,
      "support":0.0,
      "removed":false,
      "sequences":[
        "ID_CEC-21-2414|ST_1|CODE_09006|SX_M|RISK_3|AGE_19|SES_2|SCO_2|CD4_2|DRUG_1|MET_NA|APP_1|RES_1|REC_0|VEN_1|CL_357|NAT_mex|2021-01-19",
        "ID_CEC-21-3311|ST_1|CODE_07106|SX_M|RISK_3|AGE_35|SES_1|SCO_2|CD4_2|DRUG_1|MET_NA|APP_1|RES_1|REC_0|VEN_0|CL_357|NAT_mex|2021-04-15"
      ],
      "attributes":[
        "BULK"
      ]
    },
    {
      "source":2778,
      "target":2779,
      "directed":false,
      "length":0.0021175,
      "support":0.0,
      "removed":false,
      "sequences":[
        "ID_CEC-21-2415|ST_1|CODE_09015|SX_M|RISK_3|AGE_25|SES_2|SCO_3|CD4_1|DRUG_0|MET_NA|APP_0|RES_1|REC_0|VEN_0|CL_916|NAT_mex|2021-01-19",
        "ID_CEC-22-6385|ST_2|CODE_15033|SX_M|RISK_3|AGE_22|SES_2|SCO_2|CD4_2|DRUG_0|MET_NA|APP_1|RES_1|REC_0|VEN_0|CL_916|NAT_mex|2022-02-08"
      ],
      "attributes":[
        "BULK"
      ]
    },
    {
      "source":1975,
      "target":1976,
      "directed":false,
      "length":0.00743095,
      "support":0.0,
      "removed":false,
      "sequences":[
        "ID_CEC-21-2426|ST_1|CODE_09005|SX_M|RISK_3|AGE_38|SES_2|SCO_2|CD4_2|DRUG_1|MET_NA|APP_1|RES_5|REC_1|VEN_0|CL_554|NAT_mex|2021-01-20",
        "ID_CEC-22-6168|ST_1|CODE_09005|SX_M|RISK_3|AGE_27|SES_1|SCO_3|CD4_1|DRUG_1|MET_NA|APP_1|RES_5|REC_0|VEN_1|CL_554|NAT_mex|2022-01-18"
      ],
      "attributes":[
        "BULK"
      ]
    },
    {
      "source":2780,
      "target":2781,
      "directed":false,
      "length":0.004596,
      "support":0.0,
      "removed":false,
      "sequences":[
        "ID_CEC-21-2429|ST_1|CODE_09005|SX_M|RISK_3|AGE_24|SES_1|SCO_2|CD4_2|DRUG_0|MET_NA|APP_1|RES_2|REC_0|VEN_1|CL_621|NAT_mex|2021-01-20",
        "ID_CEC-21-3122|ST_1|CODE_09005|SX_M|RISK_3|AGE_22|SES_2|SCO_3|CD4_2|DRUG_1|MET_NA|APP_1|RES_6|REC_0|VEN_0|CL_621|NAT_mex|2021-03-29"
      ],
      "attributes":[
        "BULK"
      ]
    },
    {
      "source":2782,
      "target":2783,
      "directed":false,
      "length":0.00423815,
      "support":0.0,
      "removed":false,
      "sequences":[
        "ID_CEC-21-2430|ST_1|CODE_09007|SX_M|RISK_3|AGE_27|SES_2|SCO_2|CD4_2|DRUG_1|MET_NA|APP_1|RES_1|REC_0|VEN_1|CL_917|NAT_mex|2021-01-20",
        "ID_CEC-22-7385|ST_2|CODE_15031|SX_M|RISK_3|AGE_26|SES_2|SCO_2|CD4_1|DRUG_1|MET_NA|APP_1|RES_1|REC_0|VEN_NA|CL_917|NAT_mex|2022-05-03"
      ],
      "attributes":[
        "BULK"
      ]
    },
    {
      "source":830,
      "target":831,
      "directed":false,
      "length":0.00742787,
      "support":0.0,
      "removed":false,
      "sequences":[
        "ID_CEC-21-2434|ST_1|CODE_09015|SX_M|RISK_3|AGE_28|SES_2|SCO_3|CD4_2|DRUG_1|MET_NA|APP_1|RES_1|REC_0|VEN_0|CL_9|NAT_mex|2021-01-20",
        "ID_CEC-21-3250|ST_1|CODE_09006|SX_M|RISK_3|AGE_23|SES_2|SCO_3|CD4_2|DRUG_0|MET_NA|APP_1|RES_1|REC_1|VEN_0|CL_9|NAT_mex|2021-04-12"
      ],
      "attributes":[
        "BULK"
      ]
    },
    {
      "source":29,
      "target":30,
      "directed":false,
      "length":0.0067224,
      "support":0.0,
      "removed":false,
      "sequences":[
        "ID_CEC-21-2438|ST_1|CODE_09015|SX_M|RISK_3|AGE_35|SES_2|SCO_3|CD4_2|DRUG_1|MET_NA|APP_1|RES_5|REC_1|VEN_1|CL_304|NAT_mex|2021-01-21",
        "ID_CEC-21-2905|ST_2|CODE_15020|SX_M|RISK_3|AGE_31|SES_2|SCO_3|CD4_2|DRUG_0|MET_NA|APP_1|RES_1|REC_0|VEN_0|CL_304|NAT_mex|2021-03-09"
      ],
      "attributes":[
        "BULK"
      ]
    },
    {
      "source":29,
      "target":31,
      "directed":false,
      "length":0.00671979,
      "support":0.0,
      "removed":false,
      "sequences":[
        "ID_CEC-21-2438|ST_1|CODE_09015|SX_M|RISK_3|AGE_35|SES_2|SCO_3|CD4_2|DRUG_1|MET_NA|APP_1|RES_5|REC_1|VEN_1|CL_304|NAT_mex|2021-01-21",
        "ID_CEC-21-2915|ST_1|CODE_09007|SX_M|RISK_3|AGE_39|SES_2|SCO_3|CD4_1|DRUG_0|MET_NA|APP_0|RES_1|REC_0|VEN_0|CL_304|NAT_mex|2021-03-10"
      ],
      "attributes":[
        "BULK"
      ]
    },
    {
      "source":29,
      "target":32,
      "directed":false,
      "length":0.00779326,
      "support":0.0,
      "removed":false,
      "sequences":[
        "ID_CEC-21-2438|ST_1|CODE_09015|SX_M|RISK_3|AGE_35|SES_2|SCO_3|CD4_2|DRUG_1|MET_NA|APP_1|RES_5|REC_1|VEN_1|CL_304|NAT_mex|2021-01-21",
        "ID_CEC-21-3253|ST_1|CODE_09002|SX_M|RISK_3|AGE_40|SES_2|SCO_3|CD4_2|DRUG_1|MET_NA|APP_1|RES_1|REC_0|VEN_0|CL_304|NAT_mex|2021-04-12"
      ],
      "attributes":[
        "BULK"
      ]
    },
    {
      "source":29,
      "target":0,
      "directed":false,
      "length":0.00423411,
      "support":0.0,
      "removed":false,
      "sequences":[
        "ID_CEC-21-2438|ST_1|CODE_09015|SX_M|RISK_3|AGE_35|SES_2|SCO_3|CD4_2|DRUG_1|MET_NA|APP_1|RES_5|REC_1|VEN_1|CL_304|NAT_mex|2021-01-21",
        "ID_CEC-21-3451|ST_1|CODE_09002|SX_M|RISK_3|AGE_28|SES_2|SCO_3|CD4_3|DRUG_1|MET_1|APP_1|RES_1|REC_0|VEN_1|CL_304|NAT_mex|2021-04-26"
      ],
      "attributes":[
        "BULK"
      ]
    },
    {
      "source":29,
      "target":1,
      "directed":false,
      "length":0.00743379,
      "support":0.0,
      "removed":false,
      "sequences":[
        "ID_CEC-21-2438|ST_1|CODE_09015|SX_M|RISK_3|AGE_35|SES_2|SCO_3|CD4_2|DRUG_1|MET_NA|APP_1|RES_5|REC_1|VEN_1|CL_304|NAT_mex|2021-01-21",
        "ID_CEC-21-3503|ST_1|CODE_09015|SX_M|RISK_3|AGE_38|SES_2|SCO_3|CD4_2|DRUG_1|MET_NA|APP_1|RES_1|REC_0|VEN_1|CL_304|NAT_ven|2021-04-30"
      ],
      "attributes":[
        "BULK"
      ]
    },
    {
      "source":29,
      "target":2,
      "directed":false,
      "length":0.00530214,
      "support":0.0,
      "removed":false,
      "sequences":[
        "ID_CEC-21-2438|ST_1|CODE_09015|SX_M|RISK_3|AGE_35|SES_2|SCO_3|CD4_2|DRUG_1|MET_NA|APP_1|RES_5|REC_1|VEN_1|CL_304|NAT_mex|2021-01-21",
        "ID_CEC-21-3596|ST_1|CODE_09015|SX_M|RISK_3|AGE_33|SES_2|SCO_3|CD4_3|DRUG_0|MET_NA|APP_1|RES_1|REC_0|VEN_0|CL_304|NAT_mex|2021-05-10"
      ],
      "attributes":[
        "BULK"
      ]
    },
    {
      "source":29,
      "target":3,
      "directed":false,
      "length":0.00565596,
      "support":0.0,
      "removed":false,
      "sequences":[
        "ID_CEC-21-2438|ST_1|CODE_09015|SX_M|RISK_3|AGE_35|SES_2|SCO_3|CD4_2|DRUG_1|MET_NA|APP_1|RES_5|REC_1|VEN_1|CL_304|NAT_mex|2021-01-21",
        "ID_CEC-21-3915|ST_1|CODE_09014|SX_M|RISK_3|AGE_29|SES_1|SCO_3|CD4_3|DRUG_1|MET_NA|APP_0|RES_1|REC_0|VEN_0|CL_304|NAT_mex|2021-06-08"
      ],
      "attributes":[
        "BULK"
      ]
    },
    {
      "source":29,
      "target":4,
      "directed":false,
      "length":0.00423345,
      "support":0.0,
      "removed":false,
      "sequences":[
        "ID_CEC-21-2438|ST_1|CODE_09015|SX_M|RISK_3|AGE_35|SES_2|SCO_3|CD4_2|DRUG_1|MET_NA|APP_1|RES_5|REC_1|VEN_1|CL_304|NAT_mex|2021-01-21",
        "ID_CEC-21-3968|ST_1|CODE_09016|SX_M|RISK_3|AGE_29|SES_2|SCO_2|CD4_2|DRUG_1|MET_NA|APP_1|RES_1|REC_1|VEN_0|CL_304|NAT_ven|2021-06-11"
      ],
      "attributes":[
        "BULK"
      ]
    },
    {
      "source":29,
      "target":5,
      "directed":false,
      "length":0.0102945,
      "support":0.0,
      "removed":false,
      "sequences":[
        "ID_CEC-21-2438|ST_1|CODE_09015|SX_M|RISK_3|AGE_35|SES_2|SCO_3|CD4_2|DRUG_1|MET_NA|APP_1|RES_5|REC_1|VEN_1|CL_304|NAT_mex|2021-01-21",
        "ID_CEC-21-3994|ST_2|CODE_15057|SX_M|RISK_3|AGE_30|SES_1|SCO_3|CD4_2|DRUG_1|MET_NA|APP_1|RES_2|REC_0|VEN_1|CL_304|NAT_mex|2021-06-15"
      ],
      "attributes":[
        "BULK"
      ]
    },
    {
      "source":29,
      "target":6,
      "directed":false,
      "length":0.0067228,
      "support":0.0,
      "removed":false,
      "sequences":[
        "ID_CEC-21-2438|ST_1|CODE_09015|SX_M|RISK_3|AGE_35|SES_2|SCO_3|CD4_2|DRUG_1|MET_NA|APP_1|RES_5|REC_1|VEN_1|CL_304|NAT_mex|2021-01-21",
        "ID_CEC-21-4447|ST_1|CODE_09012|SX_M|RISK_3|AGE_22|SES_2|SCO_3|CD4_2|DRUG_1|MET_NA|APP_1|RES_1|REC_1|VEN_NA|CL_304|NAT_mex|2021-08-03"
      ],
      "attributes":[
        "BULK"
      ]
    },
    {
      "source":29,
      "target":7,
      "directed":false,
      "length":0.00779709,
      "support":0.0,
      "removed":false,
      "sequences":[
        "ID_CEC-21-2438|ST_1|CODE_09015|SX_M|RISK_3|AGE_35|SES_2|SCO_3|CD4_2|DRUG_1|MET_NA|APP_1|RES_5|REC_1|VEN_1|CL_304|NAT_mex|2021-01-21",
        "ID_CEC-21-4456|ST_1|CODE_09010|SX_M|RISK_3|AGE_50|SES_2|SCO_2|CD4_2|DRUG_NA|MET_NA|APP_NA|RES_1|REC_0|VEN_NA|CL_304|NAT_mex|2021-08-04"
      ],
      "attributes":[
        "BULK"
      ]
    },
    {
      "source":29,
      "target":8,
      "directed":false,
      "length":0.00779709,
      "support":0.0,
      "removed":false,
      "sequences":[
        "ID_CEC-21-2438|ST_1|CODE_09015|SX_M|RISK_3|AGE_35|SES_2|SCO_3|CD4_2|DRUG_1|MET_NA|APP_1|RES_5|REC_1|VEN_1|CL_304|NAT_mex|2021-01-21",
        "ID_CEC-21-4481|ST_1|CODE_09007|SX_M|RISK_NA|AGE_33|SES_2|SCO_2|CD4_1|DRUG_0|MET_NA|APP_NA|RES_1|REC_0|VEN_NA|CL_304|NAT_mex|2021-08-06"
      ],
      "attributes":[
        "BULK"
      ]
    },
    {
      "source":29,
      "target":9,
      "directed":false,
      "length":0.00779709,
      "support":0.0,
      "removed":false,
      "sequences":[
        "ID_CEC-21-2438|ST_1|CODE_09015|SX_M|RISK_3|AGE_35|SES_2|SCO_3|CD4_2|DRUG_1|MET_NA|APP_1|RES_5|REC_1|VEN_1|CL_304|NAT_mex|2021-01-21",
        "ID_CEC-21-4482|ST_1|CODE_09007|SX_M|RISK_3|AGE_51|SES_2|SCO_2|CD4_2|DRUG_0|MET_NA|APP_1|RES_1|REC_1|VEN_NA|CL_304|NAT_mex|2021-08-06"
      ],
      "attributes":[
        "BULK"
      ]
    },
    {
      "source":29,
      "target":10,
      "directed":false,
      "length":0.00565615,
      "support":0.0,
      "removed":false,
      "sequences":[
        "ID_CEC-21-2438|ST_1|CODE_09015|SX_M|RISK_3|AGE_35|SES_2|SCO_3|CD4_2|DRUG_1|MET_NA|APP_1|RES_5|REC_1|VEN_1|CL_304|NAT_mex|2021-01-21",
        "ID_CEC-21-4512|ST_2|CODE_15037|SX_M|RISK_3|AGE_32|SES_1|SCO_3|CD4_3|DRUG_1|MET_NA|APP_1|RES_1|REC_0|VEN_1|CL_304|NAT_mex|2021-08-09"
      ],
      "attributes":[
        "BULK"
      ]
    },
    {
      "source":29,
      "target":11,
      "directed":false,
      "length":0.00671548,
      "support":0.0,
      "removed":false,
      "sequences":[
        "ID_CEC-21-2438|ST_1|CODE_09015|SX_M|RISK_3|AGE_35|SES_2|SCO_3|CD4_2|DRUG_1|MET_NA|APP_1|RES_5|REC_1|VEN_1|CL_304|NAT_mex|2021-01-21",
        "ID_CEC-21-5414|ST_1|CODE_09002|SX_M|RISK_3|AGE_37|SES_2|SCO_2|CD4_1|DRUG_1|MET_NA|APP_1|RES_1|REC_0|VEN_0|CL_304|NAT_mex|2021-11-01"
      ],
      "attributes":[
        "BULK"
      ]
    },
    {
      "source":29,
      "target":12,
      "directed":false,
      "length":0.00565721,
      "support":0.0,
      "removed":false,
      "sequences":[
        "ID_CEC-21-2438|ST_1|CODE_09015|SX_M|RISK_3|AGE_35|SES_2|SCO_3|CD4_2|DRUG_1|MET_NA|APP_1|RES_5|REC_1|VEN_1|CL_304|NAT_mex|2021-01-21",
        "ID_CEC-21-5819|ST_1|CODE_09007|SX_M|RISK_3|AGE_26|SES_2|SCO_3|CD4_1|DRUG_0|MET_NA|APP_1|RES_1|REC_0|VEN_1|CL_304|NAT_mex|2021-12-06"
      ],
      "attributes":[
        "BULK"
      ]
    },
    {
      "source":29,
      "target":13,
      "directed":false,
      "length":0.00530215,
      "support":0.0,
      "removed":false,
      "sequences":[
        "ID_CEC-21-2438|ST_1|CODE_09015|SX_M|RISK_3|AGE_35|SES_2|SCO_3|CD4_2|DRUG_1|MET_NA|APP_1|RES_5|REC_1|VEN_1|CL_304|NAT_mex|2021-01-21",
        "ID_CEC-22-5996|ST_1|CODE_07106|SX_M|RISK_3|AGE_28|SES_2|SCO_2|CD4_1|DRUG_1|MET_NA|APP_0|RES_1|REC_0|VEN_0|CL_304|NAT_mex|2022-01-05"
      ],
      "attributes":[
        "BULK"
      ]
    },
    {
      "source":29,
      "target":14,
      "directed":false,
      "length":0.00779709,
      "support":0.0,
      "removed":false,
      "sequences":[
        "ID_CEC-21-2438|ST_1|CODE_09015|SX_M|RISK_3|AGE_35|SES_2|SCO_3|CD4_2|DRUG_1|MET_NA|APP_1|RES_5|REC_1|VEN_1|CL_304|NAT_mex|2021-01-21",
        "ID_CEC-22-6029|ST_1|CODE_09007|SX_M|RISK_1|AGE_31|SES_2|SCO_3|CD4_1|DRUG_0|MET_NA|APP_1|RES_1|REC_0|VEN_1|CL_304|NAT_mex|2022-01-07"
      ],
      "attributes":[
        "BULK"
      ]
    },
    {
      "source":29,
      "target":15,
      "directed":false,
      "length":0.00814807,
      "support":0.0,
      "removed":false,
      "sequences":[
        "ID_CEC-21-2438|ST_1|CODE_09015|SX_M|RISK_3|AGE_35|SES_2|SCO_3|CD4_2|DRUG_1|MET_NA|APP_1|RES_5|REC_1|VEN_1|CL_304|NAT_mex|2021-01-21",
        "ID_CEC-22-6109|ST_1|CODE_09016|SX_M|RISK_3|AGE_32|SES_2|SCO_3|CD4_1|DRUG_0|MET_NA|APP_1|RES_1|REC_0|VEN_1|CL_304|NAT_mex|2022-01-13"
      ],
      "attributes":[
        "BULK"
      ]
    },
    {
      "source":29,
      "target":16,
      "directed":false,
      "length":0.00529886,
      "support":0.0,
      "removed":false,
      "sequences":[
        "ID_CEC-21-2438|ST_1|CODE_09015|SX_M|RISK_3|AGE_35|SES_2|SCO_3|CD4_2|DRUG_1|MET_NA|APP_1|RES_5|REC_1|VEN_1|CL_304|NAT_mex|2021-01-21",
        "ID_CEC-22-6263|ST_2|CODE_15033|SX_M|RISK_3|AGE_36|SES_1|SCO_3|CD4_2|DRUG_1|MET_NA|APP_1|RES_1|REC_0|VEN_1|CL_304|NAT_mex|2022-01-27"
      ],
      "attributes":[
        "BULK"
      ]
    },
    {
      "source":29,
      "target":17,
      "directed":false,
      "length":0.00494409,
      "support":0.0,
      "removed":false,
      "sequences":[
        "ID_CEC-21-2438|ST_1|CODE_09015|SX_M|RISK_3|AGE_35|SES_2|SCO_3|CD4_2|DRUG_1|MET_NA|APP_1|RES_5|REC_1|VEN_1|CL_304|NAT_mex|2021-01-21",
        "ID_CEC-22-6929|ST_1|CODE_09016|SX_M|RISK_3|AGE_36|SES_1|SCO_2|CD4_1|DRUG_1|MET_NA|APP_1|RES_1|REC_0|VEN_0|CL_304|NAT_mex|2022-03-24"
      ],
      "attributes":[
        "BULK"
      ]
    },
    {
      "source":29,
      "target":18,
      "directed":false,
      "length":0.00282133,
      "support":0.0,
      "removed":false,
      "sequences":[
        "ID_CEC-21-2438|ST_1|CODE_09015|SX_M|RISK_3|AGE_35|SES_2|SCO_3|CD4_2|DRUG_1|MET_NA|APP_1|RES_5|REC_1|VEN_1|CL_304|NAT_mex|2021-01-21",
        "ID_CEC-22-7365|ST_1|CODE_09016|SX_M|RISK_3|AGE_33|SES_2|SCO_2|CD4_2|DRUG_1|MET_NA|APP_1|RES_1|REC_0|VEN_1|CL_304|NAT_mex|2022-05-03"
      ],
      "attributes":[
        "BULK"
      ]
    },
    {
      "source":29,
      "target":19,
      "directed":false,
      "length":0.00636379,
      "support":0.0,
      "removed":false,
      "sequences":[
        "ID_CEC-21-2438|ST_1|CODE_09015|SX_M|RISK_3|AGE_35|SES_2|SCO_3|CD4_2|DRUG_1|MET_NA|APP_1|RES_5|REC_1|VEN_1|CL_304|NAT_mex|2021-01-21",
        "ID_CEC-22-7565|ST_2|CODE_15037|SX_M|RISK_3|AGE_27|SES_2|SCO_3|CD4_2|DRUG_1|MET_NA|APP_1|RES_1|REC_1|VEN_0|CL_304|NAT_mex|2022-05-18"
      ],
      "attributes":[
        "BULK"
      ]
    },
    {
      "source":29,
      "target":20,
      "directed":false,
      "length":0.00600783,
      "support":0.0,
      "removed":false,
      "sequences":[
        "ID_CEC-21-2438|ST_1|CODE_09015|SX_M|RISK_3|AGE_35|SES_2|SCO_3|CD4_2|DRUG_1|MET_NA|APP_1|RES_5|REC_1|VEN_1|CL_304|NAT_mex|2021-01-21",
        "ID_CEC-22-7636|ST_1|CODE_09002|SX_M|RISK_3|AGE_37|SES_2|SCO_3|CD4_2|DRUG_1|MET_NA|APP_1|RES_1|REC_0|VEN_1|CL_304|NAT_mex|2022-05-23"
      ],
      "attributes":[
        "BULK"
      ]
    },
    {
      "source":29,
      "target":21,
      "directed":false,
      "length":0.00814892,
      "support":0.0,
      "removed":false,
      "sequences":[
        "ID_CEC-21-2438|ST_1|CODE_09015|SX_M|RISK_3|AGE_35|SES_2|SCO_3|CD4_2|DRUG_1|MET_NA|APP_1|RES_5|REC_1|VEN_1|CL_304|NAT_mex|2021-01-21",
        "ID_CEC-22-7788|ST_1|CODE_09015|SX_M|RISK_3|AGE_51|SES_2|SCO_3|CD4_3|DRUG_1|MET_NA|APP_1|RES_1|REC_1|VEN_0|CL_304|NAT_mex|2022-06-02"
      ],
      "attributes":[
        "BULK"
      ]
    },
    {
      "source":29,
      "target":22,
      "directed":false,
      "length":0.007791,
      "support":0.0,
      "removed":false,
      "sequences":[
        "ID_CEC-21-2438|ST_1|CODE_09015|SX_M|RISK_3|AGE_35|SES_2|SCO_3|CD4_2|DRUG_1|MET_NA|APP_1|RES_5|REC_1|VEN_1|CL_304|NAT_mex|2021-01-21",
        "ID_CEC-22-8178|ST_2|CODE_15057|SX_M|RISK_3|AGE_27|SES_2|SCO_3|CD4_1|DRUG_1|MET_NA|APP_0|RES_1|REC_0|VEN_0|CL_304|NAT_mex|2022-07-04"
      ],
      "attributes":[
        "BULK"
      ]
    },
    {
      "source":29,
      "target":23,
      "directed":false,
      "length":0.00671974,
      "support":0.0,
      "removed":false,
      "sequences":[
        "ID_CEC-21-2438|ST_1|CODE_09015|SX_M|RISK_3|AGE_35|SES_2|SCO_3|CD4_2|DRUG_1|MET_NA|APP_1|RES_5|REC_1|VEN_1|CL_304|NAT_mex|2021-01-21",
        "ID_CEC-22-8228|ST_1|CODE_09015|SX_M|RISK_3|AGE_29|SES_1|SCO_3|CD4_3|DRUG_1|MET_NA|APP_0|RES_1|REC_0|VEN_0|CL_304|NAT_mex|2022-07-07"
      ],
      "attributes":[
        "BULK"
      ]
    },
    {
      "source":29,
      "target":24,
      "directed":false,
      "length":0.00779054,
      "support":0.0,
      "removed":false,
      "sequences":[
        "ID_CEC-21-2438|ST_1|CODE_09015|SX_M|RISK_3|AGE_35|SES_2|SCO_3|CD4_2|DRUG_1|MET_NA|APP_1|RES_5|REC_1|VEN_1|CL_304|NAT_mex|2021-01-21",
        "ID_CEC-22-8276|ST_1|CODE_09015|SX_M|RISK_NA|AGE_33|SES_NA|SCO_NA|CD4_2|DRUG_NA|MET_NA|APP_NA|RES_1|REC_0|VEN_NA|CL_304|NAT_NA|2022-07-12"
      ],
      "attributes":[
        "BULK"
      ]
    },
    {
      "source":29,
      "target":25,
      "directed":false,
      "length":0.00993301,
      "support":0.0,
      "removed":false,
      "sequences":[
        "ID_CEC-21-2438|ST_1|CODE_09015|SX_M|RISK_3|AGE_35|SES_2|SCO_3|CD4_2|DRUG_1|MET_NA|APP_1|RES_5|REC_1|VEN_1|CL_304|NAT_mex|2021-01-21",
        "ID_CEC-22-8566|ST_2|CODE_15033|SX_M|RISK_3|AGE_31|SES_2|SCO_3|CD4_2|DRUG_0|MET_NA|APP_1|RES_3|REC_1|VEN_0|CL_304|NAT_mex|2022-08-11"
      ],
      "attributes":[
        "BULK"
      ]
    },
    {
      "source":29,
      "target":26,
      "directed":false,
      "length":0.00851506,
      "support":0.0,
      "removed":false,
      "sequences":[
        "ID_CEC-21-2438|ST_1|CODE_09015|SX_M|RISK_3|AGE_35|SES_2|SCO_3|CD4_2|DRUG_1|MET_NA|APP_1|RES_5|REC_1|VEN_1|CL_304|NAT_mex|2021-01-21",
        "ID_CEC-22-9852|ST_2|CODE_15057|SX_M|RISK_3|AGE_31|SES_1|SCO_3|CD4_2|DRUG_1|MET_NA|APP_1|RES_1|REC_0|VEN_1|CL_304|NAT_mex|2022-12-13"
      ],
      "attributes":[
        "BULK"
      ]
    },
    {
      "source":1176,
      "target":1177,
      "directed":false,
      "length":0.00140869,
      "support":0.0,
      "removed":false,
      "sequences":[
        "ID_CEC-21-2443|ST_1|CODE_09009|SX_M|RISK_3|AGE_21|SES_2|SCO_2|CD4_2|DRUG_NA|MET_NA|APP_1|RES_3|REC_0|VEN_NA|CL_419|NAT_mex|2021-01-20",
        "ID_CEC-21-2825|ST_1|CODE_09009|SX_M|RISK_3|AGE_36|SES_2|SCO_2|CD4_2|DRUG_0|MET_NA|APP_1|RES_3|REC_0|VEN_NA|CL_419|NAT_mex|2021-03-01"
      ],
      "attributes":[
        "BULK"
      ]
    },
    {
      "source":1176,
      "target":1178,
      "directed":false,
      "length":0.00282045,
      "support":0.0,
      "removed":false,
      "sequences":[
        "ID_CEC-21-2443|ST_1|CODE_09009|SX_M|RISK_3|AGE_21|SES_2|SCO_2|CD4_2|DRUG_NA|MET_NA|APP_1|RES_3|REC_0|VEN_NA|CL_419|NAT_mex|2021-01-20",
        "ID_CEC-21-3844|ST_1|CODE_09013|SX_M|RISK_3|AGE_19|SES_1|SCO_2|CD4_2|DRUG_1|MET_NA|APP_1|RES_3|REC_0|VEN_1|CL_419|NAT_mex|2021-06-02"
      ],
      "attributes":[
        "BULK"
      ]
    },
    {
      "source":1176,
      "target":1179,
      "directed":false,
      "length":0.00105602,
      "support":0.0,
      "removed":false,
      "sequences":[
        "ID_CEC-21-2443|ST_1|CODE_09009|SX_M|RISK_3|AGE_21|SES_2|SCO_2|CD4_2|DRUG_NA|MET_NA|APP_1|RES_3|REC_0|VEN_NA|CL_419|NAT_mex|2021-01-20",
        "ID_CEC-22-8250|ST_1|CODE_09012|SX_M|RISK_3|AGE_26|SES_2|SCO_2|CD4_2|DRUG_1|MET_NA|APP_1|RES_3|REC_0|VEN_0|CL_419|NAT_mex|2022-07-08"
      ],
      "attributes":[
        "BULK"
      ]
    },
    {
      "source":2784,
      "target":2785,
      "directed":false,
      "length":0.00672348,
      "support":0.0,
      "removed":false,
      "sequences":[
        "ID_CEC-21-2447|ST_1|CODE_09007|SX_F|RISK_1|AGE_24|SES_1|SCO_2|CD4_2|DRUG_0|MET_NA|APP_NA|RES_1|REC_0|VEN_NA|CL_919|NAT_mex|2021-01-20",
        "ID_CEC-21-2449|ST_1|CODE_09007|SX_M|RISK_2|AGE_25|SES_1|SCO_2|CD4_2|DRUG_1|MET_NA|APP_0|RES_1|REC_0|VEN_1|CL_919|NAT_mex|2021-01-21"
      ],
      "attributes":[
        "BULK"
      ]
    },
    {
      "source":146,
      "target":132,
      "directed":false,
      "length":0.0120815,
      "support":0.0,
      "removed":false,
      "sequences":[
        "ID_CEC-21-2448|ST_1|CODE_09003|SX_M|RISK_3|AGE_26|SES_2|SCO_2|CD4_2|DRUG_1|MET_0|APP_1|RES_1|REC_0|VEN_1|CL_62|NAT_mex|2021-01-21",
        "ID_CEC-21-3066|ST_1|CODE_07106|SX_M|RISK_3|AGE_39|SES_1|SCO_2|CD4_2|DRUG_1|MET_NA|APP_1|RES_1|REC_1|VEN_0|CL_62|NAT_mex|2021-03-24"
      ],
      "attributes":[
        "BULK"
      ]
    },
    {
      "source":146,
      "target":136,
      "directed":false,
      "length":0.009576,
      "support":0.0,
      "removed":false,
      "sequences":[
        "ID_CEC-21-2448|ST_1|CODE_09003|SX_M|RISK_3|AGE_26|SES_2|SCO_2|CD4_2|DRUG_1|MET_0|APP_1|RES_1|REC_0|VEN_1|CL_62|NAT_mex|2021-01-21",
        "ID_CEC-21-3794|ST_1|CODE_07106|SX_M|RISK_3|AGE_35|SES_1|SCO_2|CD4_2|DRUG_1|MET_NA|APP_1|RES_1|REC_1|VEN_1|CL_62|NAT_mex|2021-05-26"
      ],
      "attributes":[
        "BULK"
      ]
    },
    {
      "source":146,
      "target":137,
      "directed":false,
      "length":0.0102857,
      "support":0.0,
      "removed":false,
      "sequences":[
        "ID_CEC-21-2448|ST_1|CODE_09003|SX_M|RISK_3|AGE_26|SES_2|SCO_2|CD4_2|DRUG_1|MET_0|APP_1|RES_1|REC_0|VEN_1|CL_62|NAT_mex|2021-01-21",
        "ID_CEC-21-3828|ST_1|CODE_09015|SX_M|RISK_3|AGE_31|SES_2|SCO_3|CD4_1|DRUG_NA|MET_NA|APP_1|RES_1|REC_0|VEN_1|CL_62|NAT_mex|2021-06-01"
      ],
      "attributes":[
        "BULK"
      ]
    },
    {
      "source":146,
      "target":138,
      "directed":false,
      "length":0.0102857,
      "support":0.0,
      "removed":false,
      "sequences":[
        "ID_CEC-21-2448|ST_1|CODE_09003|SX_M|RISK_3|AGE_26|SES_2|SCO_2|CD4_2|DRUG_1|MET_0|APP_1|RES_1|REC_0|VEN_1|CL_62|NAT_mex|2021-01-21",
        "ID_CEC-21-3838|ST_2|CODE_15025|SX_M|RISK_3|AGE_22|SES_2|SCO_2|CD4_2|DRUG_1|MET_NA|APP_1|RES_1|REC_0|VEN_1|CL_62|NAT_mex|2021-06-01"
      ],
      "attributes":[
        "BULK"
      ]
    },
    {
      "source":146,
      "target":139,
      "directed":false,
      "length":0.00993365,
      "support":0.0,
      "removed":false,
      "sequences":[
        "ID_CEC-21-2448|ST_1|CODE_09003|SX_M|RISK_3|AGE_26|SES_2|SCO_2|CD4_2|DRUG_1|MET_0|APP_1|RES_1|REC_0|VEN_1|CL_62|NAT_mex|2021-01-21",
        "ID_CEC-21-4534|ST_1|CODE_09015|SX_M|RISK_3|AGE_24|SES_2|SCO_3|CD4_2|DRUG_1|MET_NA|APP_1|RES_1|REC_0|VEN_1|CL_62|NAT_mex|2021-08-11"
      ],
      "attributes":[
        "BULK"
      ]
    },
    {
      "source":146,
      "target":140,
      "directed":false,
      "length":0.0131683,
      "support":0.0,
      "removed":false,
      "sequences":[
        "ID_CEC-21-2448|ST_1|CODE_09003|SX_M|RISK_3|AGE_26|SES_2|SCO_2|CD4_2|DRUG_1|MET_0|APP_1|RES_1|REC_0|VEN_1|CL_62|NAT_mex|2021-01-21",
        "ID_CEC-21-5502|ST_1|CODE_09007|SX_M|RISK_3|AGE_22|SES_2|SCO_2|CD4_2|DRUG_1|MET_NA|APP_1|RES_1|REC_1|VEN_1|CL_62|NAT_mex|2021-11-09"
      ],
      "attributes":[
        "BULK"
      ]
    },
    {
      "source":146,
      "target":141,
      "directed":false,
      "length":0.0106434,
      "support":0.0,
      "removed":false,
      "sequences":[
        "ID_CEC-21-2448|ST_1|CODE_09003|SX_M|RISK_3|AGE_26|SES_2|SCO_2|CD4_2|DRUG_1|MET_0|APP_1|RES_1|REC_0|VEN_1|CL_62|NAT_mex|2021-01-21",
        "ID_CEC-22-6059|ST_1|CODE_09012|SX_M|RISK_3|AGE_26|SES_2|SCO_2|CD4_1|DRUG_1|MET_NA|APP_1|RES_1|REC_0|VEN_1|CL_62|NAT_mex|2022-01-10"
      ],
      "attributes":[
        "BULK"
      ]
    },
    {
      "source":146,
      "target":143,
      "directed":false,
      "length":0.00850123,
      "support":0.0,
      "removed":false,
      "sequences":[
        "ID_CEC-21-2448|ST_1|CODE_09003|SX_M|RISK_3|AGE_26|SES_2|SCO_2|CD4_2|DRUG_1|MET_0|APP_1|RES_1|REC_0|VEN_1|CL_62|NAT_mex|2021-01-21",
        "ID_CEC-22-6719|ST_1|CODE_09015|SX_M|RISK_3|AGE_29|SES_1|SCO_2|CD4_1|DRUG_0|MET_NA|APP_1|RES_1|REC_0|VEN_0|CL_62|NAT_mex|2022-03-07"
      ],
      "attributes":[
        "BULK"
      ]
    },
    {
      "source":146,
      "target":144,
      "directed":false,
      "length":0.0124376,
      "support":0.0,
      "removed":false,
      "sequences":[
        "ID_CEC-21-2448|ST_1|CODE_09003|SX_M|RISK_3|AGE_26|SES_2|SCO_2|CD4_2|DRUG_1|MET_0|APP_1|RES_1|REC_0|VEN_1|CL_62|NAT_mex|2021-01-21",
        "ID_CEC-22-9694|ST_1|CODE_09005|SX_M|RISK_3|AGE_26|SES_2|SCO_3|CD4_2|DRUG_1|MET_NA|APP_1|RES_1|REC_0|VEN_1|CL_62|NAT_mex|2022-11-28"
      ],
      "attributes":[
        "BULK"
      ]
    },
    {
      "source":395,
      "target":385,
      "directed":false,
      "length":0.00565172,
      "support":0.0,
      "removed":false,
      "sequences":[
        "ID_CEC-21-2450|ST_1|CODE_09007|SX_M|RISK_3|AGE_40|SES_2|SCO_3|CD4_3|DRUG_1|MET_NA|APP_1|RES_1|REC_1|VEN_NA|CL_369|NAT_mex|2021-01-21",
        "ID_CEC-21-3068|ST_2|CODE_15109|SX_M|RISK_3|AGE_21|SES_2|SCO_2|CD4_3|DRUG_NA|MET_NA|APP_NA|RES_1|REC_1|VEN_0|CL_369|NAT_mex|2021-03-24"
      ],
      "attributes":[
        "BULK"
      ]
    },
    {
      "source":395,
      "target":386,
      "directed":false,
      "length":0.00707131,
      "support":0.0,
      "removed":false,
      "sequences":[
        "ID_CEC-21-2450|ST_1|CODE_09007|SX_M|RISK_3|AGE_40|SES_2|SCO_3|CD4_3|DRUG_1|MET_NA|APP_1|RES_1|REC_1|VEN_NA|CL_369|NAT_mex|2021-01-21",
        "ID_CEC-21-4002|ST_1|CODE_09013|SX_M|RISK_3|AGE_33|SES_1|SCO_1|CD4_2|DRUG_0|MET_NA|APP_0|RES_1|REC_1|VEN_0|CL_369|NAT_mex|2021-06-16"
      ],
      "attributes":[
        "BULK"
      ]
    },
    {
      "source":395,
      "target":387,
      "directed":false,
      "length":0.0035262,
      "support":0.0,
      "removed":false,
      "sequences":[
        "ID_CEC-21-2450|ST_1|CODE_09007|SX_M|RISK_3|AGE_40|SES_2|SCO_3|CD4_3|DRUG_1|MET_NA|APP_1|RES_1|REC_1|VEN_NA|CL_369|NAT_mex|2021-01-21",
        "ID_CEC-21-4212|ST_2|CODE_15033|SX_M|RISK_3|AGE_30|SES_2|SCO_3|CD4_2|DRUG_1|MET_NA|APP_1|RES_1|REC_0|VEN_1|CL_369|NAT_mex|2021-07-06"
      ],
      "attributes":[
        "BULK"
      ]
    },
    {
      "source":395,
      "target":388,
      "directed":false,
      "length":0.00956896,
      "support":0.0,
      "removed":false,
      "sequences":[
        "ID_CEC-21-2450|ST_1|CODE_09007|SX_M|RISK_3|AGE_40|SES_2|SCO_3|CD4_3|DRUG_1|MET_NA|APP_1|RES_1|REC_1|VEN_NA|CL_369|NAT_mex|2021-01-21",
        "ID_CEC-21-4682|ST_2|CODE_15109|SX_M|RISK_3|AGE_20|SES_2|SCO_2|CD4_1|DRUG_0|MET_NA|APP_1|RES_1|REC_0|VEN_0|CL_369|NAT_mex|2021-08-26"
      ],
      "attributes":[
        "BULK"
      ]
    },
    {
      "source":395,
      "target":389,
      "directed":false,
      "length":0.0045904,
      "support":0.0,
      "removed":false,
      "sequences":[
        "ID_CEC-21-2450|ST_1|CODE_09007|SX_M|RISK_3|AGE_40|SES_2|SCO_3|CD4_3|DRUG_1|MET_NA|APP_1|RES_1|REC_1|VEN_NA|CL_369|NAT_mex|2021-01-21",
        "ID_CEC-22-6104|ST_1|CODE_09003|SX_M|RISK_3|AGE_37|SES_2|SCO_3|CD4_3|DRUG_1|MET_1|APP_1|RES_1|REC_1|VEN_1|CL_369|NAT_mex|2022-01-13"
      ],
      "attributes":[
        "BULK"
      ]
    },
    {
      "source":395,
      "target":390,
      "directed":false,
      "length":0.000704096,
      "support":0.0,
      "removed":false,
      "sequences":[
        "ID_CEC-21-2450|ST_1|CODE_09007|SX_M|RISK_3|AGE_40|SES_2|SCO_3|CD4_3|DRUG_1|MET_NA|APP_1|RES_1|REC_1|VEN_NA|CL_369|NAT_mex|2021-01-21",
        "ID_CEC-22-7220|ST_1|CODE_09003|SX_M|RISK_3|AGE_56|SES_2|SCO_2|CD4_2|DRUG_1|MET_NA|APP_1|RES_1|REC_0|VEN_0|CL_369|NAT_mex|2022-04-21"
      ],
      "attributes":[
        "BULK"
      ]
    },
    {
      "source":395,
      "target":391,
      "directed":false,
      "length":0.00636556,
      "support":0.0,
      "removed":false,
      "sequences":[
        "ID_CEC-21-2450|ST_1|CODE_09007|SX_M|RISK_3|AGE_40|SES_2|SCO_3|CD4_3|DRUG_1|MET_NA|APP_1|RES_1|REC_1|VEN_NA|CL_369|NAT_mex|2021-01-21",
        "ID_CEC-22-7522|ST_2|CODE_15033|SX_M|RISK_3|AGE_26|SES_2|SCO_2|CD4_2|DRUG_1|MET_NA|APP_1|RES_1|REC_0|VEN_0|CL_369|NAT_mex|2022-05-16"
      ],
      "attributes":[
        "BULK"
      ]
    },
    {
      "source":395,
      "target":392,
      "directed":false,
      "length":0.00636636,
      "support":0.0,
      "removed":false,
      "sequences":[
        "ID_CEC-21-2450|ST_1|CODE_09007|SX_M|RISK_3|AGE_40|SES_2|SCO_3|CD4_3|DRUG_1|MET_NA|APP_1|RES_1|REC_1|VEN_NA|CL_369|NAT_mex|2021-01-21",
        "ID_CEC-22-7889|ST_2|CODE_15033|SX_M|RISK_3|AGE_39|SES_2|SCO_2|CD4_2|DRUG_1|MET_NA|APP_1|RES_1|REC_0|VEN_0|CL_369|NAT_mex|2022-06-09"
      ],
      "attributes":[
        "BULK"
      ]
    },
    {
      "source":395,
      "target":393,
      "directed":false,
      "length":0.00850157,
      "support":0.0,
      "removed":false,
      "sequences":[
        "ID_CEC-21-2450|ST_1|CODE_09007|SX_M|RISK_3|AGE_40|SES_2|SCO_3|CD4_3|DRUG_1|MET_NA|APP_1|RES_1|REC_1|VEN_NA|CL_369|NAT_mex|2021-01-21",
        "ID_CEC-22-7926|ST_2|CODE_15033|SX_M|RISK_3|AGE_22|SES_2|SCO_2|CD4_2|DRUG_1|MET_NA|APP_1|RES_1|REC_0|VEN_1|CL_369|NAT_mex|2022-06-13"
      ],
      "attributes":[
        "BULK"
      ]
    },
    {
      "source":395,
      "target":394,
      "directed":false,
      "length":0.0067205,
      "support":0.0,
      "removed":false,
      "sequences":[
        "ID_CEC-21-2450|ST_1|CODE_09007|SX_M|RISK_3|AGE_40|SES_2|SCO_3|CD4_3|DRUG_1|MET_NA|APP_1|RES_1|REC_1|VEN_NA|CL_369|NAT_mex|2021-01-21",
        "ID_CEC-22-8637|ST_2|CODE_15020|SX_M|RISK_3|AGE_26|SES_2|SCO_2|CD4_1|DRUG_1|MET_0|APP_1|RES_1|REC_0|VEN_1|CL_369|NAT_mex|2022-08-16"
      ],
      "attributes":[
        "BULK"
      ]
    },
    {
      "source":2786,
      "target":2787,
      "directed":false,
      "length":0.00352928,
      "support":0.0,
      "removed":false,
      "sequences":[
        "ID_CEC-21-2451|ST_1|CODE_09007|SX_M|RISK_2|AGE_38|SES_2|SCO_2|CD4_1|DRUG_NA|MET_NA|APP_0|RES_1|REC_0|VEN_NA|CL_920|NAT_mex|2021-01-25",
        "ID_CEC-22-8340|ST_1|CODE_09007|SX_F|RISK_1|AGE_31|SES_NA|SCO_2|CD4_1|DRUG_0|MET_NA|APP_NA|RES_1|REC_0|VEN_NA|CL_920|NAT_mex|2022-07-18"
      ],
      "attributes":[
        "BULK"
      ]
    },
    {
      "source":383,
      "target":377,
      "directed":false,
      "length":0.00566257,
      "support":0.0,
      "removed":false,
      "sequences":[
        "ID_CEC-21-2452|ST_1|CODE_09011|SX_M|RISK_2|AGE_28|SES_2|SCO_3|CD4_2|DRUG_0|MET_NA|APP_0|RES_1|REC_1|VEN_NA|CL_27|NAT_mex|2021-01-25",
        "ID_CEC-21-4628|ST_1|CODE_09012|SX_M|RISK_3|AGE_18|SES_1|SCO_2|CD4_1|DRUG_0|MET_NA|APP_0|RES_1|REC_0|VEN_0|CL_27|NAT_mex|2021-08-19"
      ],
      "attributes":[
        "BULK"
      ]
    },
    {
      "source":383,
      "target":380,
      "directed":false,
      "length":0.0103034,
      "support":0.0,
      "removed":false,
      "sequences":[
        "ID_CEC-21-2452|ST_1|CODE_09011|SX_M|RISK_2|AGE_28|SES_2|SCO_3|CD4_2|DRUG_0|MET_NA|APP_0|RES_1|REC_1|VEN_NA|CL_27|NAT_mex|2021-01-25",
        "ID_CEC-22-8117|ST_1|CODE_09011|SX_M|RISK_3|AGE_23|SES_2|SCO_3|CD4_2|DRUG_1|MET_NA|APP_1|RES_1|REC_0|VEN_0|CL_27|NAT_mex|2022-06-29"
      ],
      "attributes":[
        "BULK"
      ]
    },
    {
      "source":303,
      "target":304,
      "directed":false,
      "length":0.00707422,
      "support":0.0,
      "removed":false,
      "sequences":[
        "ID_CEC-21-2453|ST_1|CODE_09002|SX_M|RISK_3|AGE_26|SES_1|SCO_3|CD4_1|DRUG_1|MET_NA|APP_1|RES_1|REC_0|VEN_1|CL_388|NAT_mex|2021-01-22",
        "ID_CEC-21-2675|ST_1|CODE_09008|SX_M|RISK_3|AGE_20|SES_2|SCO_2|CD4_1|DRUG_1|MET_NA|APP_0|RES_1|REC_0|VEN_0|CL_388|NAT_mex|2021-02-16"
      ],
      "attributes":[
        "BULK"
      ]
    },
    {
      "source":303,
      "target":305,
      "directed":false,
      "length":0.0110002,
      "support":0.0,
      "removed":false,
      "sequences":[
        "ID_CEC-21-2453|ST_1|CODE_09002|SX_M|RISK_3|AGE_26|SES_1|SCO_3|CD4_1|DRUG_1|MET_NA|APP_1|RES_1|REC_0|VEN_1|CL_388|NAT_mex|2021-01-22",
        "ID_CEC-21-3523|ST_2|CODE_15103|SX_FT|RISK_4|AGE_27|SES_2|SCO_2|CD4_1|DRUG_NA|MET_NA|APP_NA|RES_1|REC_0|VEN_NA|CL_388|NAT_mex|2021-05-03"
      ],
      "attributes":[
        "BULK"
      ]
    },
    {
      "source":303,
      "target":306,
      "directed":false,
      "length":0.00743353,
      "support":0.0,
      "removed":false,
      "sequences":[
        "ID_CEC-21-2453|ST_1|CODE_09002|SX_M|RISK_3|AGE_26|SES_1|SCO_3|CD4_1|DRUG_1|MET_NA|APP_1|RES_1|REC_0|VEN_1|CL_388|NAT_mex|2021-01-22",
        "ID_CEC-21-3813|ST_1|CODE_09008|SX_M|RISK_3|AGE_26|SES_2|SCO_3|CD4_2|DRUG_0|MET_NA|APP_0|RES_1|REC_1|VEN_0|CL_388|NAT_mex|2021-05-31"
      ],
      "attributes":[
        "BULK"
      ]
    },
    {
      "source":303,
      "target":307,
      "directed":false,
      "length":0.00993272,
      "support":0.0,
      "removed":false,
      "sequences":[
        "ID_CEC-21-2453|ST_1|CODE_09002|SX_M|RISK_3|AGE_26|SES_1|SCO_3|CD4_1|DRUG_1|MET_NA|APP_1|RES_1|REC_0|VEN_1|CL_388|NAT_mex|2021-01-22",
        "ID_CEC-21-4736|ST_1|CODE_09008|SX_M|RISK_3|AGE_23|SES_2|SCO_2|CD4_2|DRUG_0|MET_NA|APP_0|RES_1|REC_0|VEN_0|CL_388|NAT_mex|2021-09-01"
      ],
      "attributes":[
        "BULK"
      ]
    },
    {
      "source":303,
      "target":308,
      "directed":false,
      "length":0.00849898,
      "support":0.0,
      "removed":false,
      "sequences":[
        "ID_CEC-21-2453|ST_1|CODE_09002|SX_M|RISK_3|AGE_26|SES_1|SCO_3|CD4_1|DRUG_1|MET_NA|APP_1|RES_1|REC_0|VEN_1|CL_388|NAT_mex|2021-01-22",
        "ID_CEC-21-5198|ST_1|CODE_09012|SX_M|RISK_3|AGE_27|SES_2|SCO_2|CD4_2|DRUG_1|MET_NA|APP_0|RES_1|REC_1|VEN_0|CL_388|NAT_mex|2021-10-13"
      ],
      "attributes":[
        "BULK"
      ]
    },
    {
      "source":303,
      "target":309,
      "directed":false,
      "length":0.00778918,
      "support":0.0,
      "removed":false,
      "sequences":[
        "ID_CEC-21-2453|ST_1|CODE_09002|SX_M|RISK_3|AGE_26|SES_1|SCO_3|CD4_1|DRUG_1|MET_NA|APP_1|RES_1|REC_0|VEN_1|CL_388|NAT_mex|2021-01-22",
        "ID_CEC-21-5233|ST_1|CODE_09008|SX_M|RISK_3|AGE_21|SES_1|SCO_1|CD4_2|DRUG_0|MET_NA|APP_1|RES_1|REC_0|VEN_0|CL_388|NAT_mex|2021-10-15"
      ],
      "attributes":[
        "BULK"
      ]
    },
    {
      "source":303,
      "target":310,
      "directed":false,
      "length":0.0106493,
      "support":0.0,
      "removed":false,
      "sequences":[
        "ID_CEC-21-2453|ST_1|CODE_09002|SX_M|RISK_3|AGE_26|SES_1|SCO_3|CD4_1|DRUG_1|MET_NA|APP_1|RES_1|REC_0|VEN_1|CL_388|NAT_mex|2021-01-22",
        "ID_CEC-22-6075|ST_1|CODE_09012|SX_M|RISK_3|AGE_30|SES_2|SCO_3|CD4_2|DRUG_1|MET_NA|APP_0|RES_1|REC_0|VEN_0|CL_388|NAT_mex|2022-01-11"
      ],
      "attributes":[
        "BULK"
      ]
    },
    {
      "source":303,
      "target":311,
      "directed":false,
      "length":0.0102967,
      "support":0.0,
      "removed":false,
      "sequences":[
        "ID_CEC-21-2453|ST_1|CODE_09002|SX_M|RISK_3|AGE_26|SES_1|SCO_3|CD4_1|DRUG_1|MET_NA|APP_1|RES_1|REC_0|VEN_1|CL_388|NAT_mex|2021-01-22",
        "ID_CEC-22-6832|ST_1|CODE_09008|SX_M|RISK_3|AGE_23|SES_1|SCO_2|CD4_2|DRUG_0|MET_NA|APP_0|RES_1|REC_0|VEN_0|CL_388|NAT_mex|2022-03-16"
      ],
      "attributes":[
        "BULK"
      ]
    },
    {
      "source":303,
      "target":312,
      "directed":false,
      "length":0.00671986,
      "support":0.0,
      "removed":false,
      "sequences":[
        "ID_CEC-21-2453|ST_1|CODE_09002|SX_M|RISK_3|AGE_26|SES_1|SCO_3|CD4_1|DRUG_1|MET_NA|APP_1|RES_1|REC_0|VEN_1|CL_388|NAT_mex|2021-01-22",
        "ID_CEC-22-7611|ST_1|CODE_09008|SX_M|RISK_2|AGE_42|SES_1|SCO_3|CD4_1|DRUG_1|MET_NA|APP_0|RES_1|REC_0|VEN_0|CL_388|NAT_mex|2022-05-20"
      ],
      "attributes":[
        "BULK"
      ]
    },
    {
      "source":303,
      "target":313,
      "directed":false,
      "length":0.00778561,
      "support":0.0,
      "removed":false,
      "sequences":[
        "ID_CEC-21-2453|ST_1|CODE_09002|SX_M|RISK_3|AGE_26|SES_1|SCO_3|CD4_1|DRUG_1|MET_NA|APP_1|RES_1|REC_0|VEN_1|CL_388|NAT_mex|2021-01-22",
        "ID_CEC-22-8162|ST_1|CODE_09008|SX_M|RISK_3|AGE_21|SES_1|SCO_2|CD4_2|DRUG_1|MET_NA|APP_1|RES_1|REC_0|VEN_0|CL_388|NAT_mex|2022-07-01"
      ],
      "attributes":[
        "BULK"
      ]
    },
    {
      "source":303,
      "target":314,
      "directed":false,
      "length":0.00921684,
      "support":0.0,
      "removed":false,
      "sequences":[
        "ID_CEC-21-2453|ST_1|CODE_09002|SX_M|RISK_3|AGE_26|SES_1|SCO_3|CD4_1|DRUG_1|MET_NA|APP_1|RES_1|REC_0|VEN_1|CL_388|NAT_mex|2021-01-22",
        "ID_CEC-22-9446|ST_1|CODE_09012|SX_M|RISK_3|AGE_18|SES_2|SCO_2|CD4_1|DRUG_1|MET_NA|APP_0|RES_1|REC_0|VEN_0|CL_388|NAT_mex|2022-10-28"
      ],
      "attributes":[
        "BULK"
      ]
    },
    {
      "source":2788,
      "target":2789,
      "directed":false,
      "length":0.00140962,
      "support":0.0,
      "removed":false,
      "sequences":[
        "ID_CEC-21-2454|ST_2|CODE_15033|SX_M|RISK_3|AGE_28|SES_1|SCO_2|CD4_1|DRUG_0|MET_NA|APP_0|RES_3|REC_0|VEN_0|CL_622|NAT_mex|2021-01-22",
        "ID_CEC-21-2466|ST_1|CODE_09010|SX_M|RISK_3|AGE_23|SES_1|SCO_2|CD4_2|DRUG_1|MET_NA|APP_0|RES_3|REC_1|VEN_NA|CL_622|NAT_mex|2021-01-25"
      ],
      "attributes":[
        "BULK"
      ]
    },
    {
      "source":2790,
      "target":2791,
      "directed":false,
      "length":0.0,
      "support":0.0,
      "removed":false,
      "sequences":[
        "ID_CEC-21-2456|ST_1|CODE_07106|SX_M|RISK_2|AGE_57|SES_2|SCO_2|CD4_1|DRUG_0|MET_NA|APP_0|RES_1|REC_0|VEN_0|CL_921|NAT_mex|2021-01-22",
        "ID_CEC-21-2724|ST_2|CODE_15058|SX_M|RISK_3|AGE_25|SES_2|SCO_3|CD4_1|DRUG_0|MET_NA|APP_1|RES_1|REC_0|VEN_0|CL_921|NAT_mex|2021-02-19"
      ],
      "attributes":[
        "BULK"
      ]
    },
    {
      "source":572,
      "target":573,
      "directed":false,
      "length":0.00246781,
      "support":0.0,
      "removed":false,
      "sequences":[
        "ID_CEC-21-2457|ST_1|CODE_09005|SX_M|RISK_3|AGE_21|SES_2|SCO_2|CD4_2|DRUG_0|MET_NA|APP_1|RES_1|REC_0|VEN_1|CL_57|NAT_mex|2021-01-22",
        "ID_CEC-21-5827|ST_1|CODE_09005|SX_M|RISK_3|AGE_26|SES_1|SCO_3|CD4_2|DRUG_0|MET_NA|APP_1|RES_1|REC_0|VEN_1|CL_57|NAT_mex|2021-12-06"
      ],
      "attributes":[
        "BULK"
      ]
    },
    {
      "source":572,
      "target":574,
      "directed":false,
      "length":0.0102956,
      "support":0.0,
      "removed":false,
      "sequences":[
        "ID_CEC-21-2457|ST_1|CODE_09005|SX_M|RISK_3|AGE_21|SES_2|SCO_2|CD4_2|DRUG_0|MET_NA|APP_1|RES_1|REC_0|VEN_1|CL_57|NAT_mex|2021-01-22",
        "ID_CEC-22-6243|ST_1|CODE_09002|SX_M|RISK_3|AGE_31|SES_1|SCO_2|CD4_2|DRUG_1|MET_NA|APP_1|RES_1|REC_0|VEN_1|CL_57|NAT_mex|2022-01-25"
      ],
      "attributes":[
        "BULK"
      ]
    },
    {
      "source":572,
      "target":575,
      "directed":false,
      "length":0.0138922,
      "support":0.0,
      "removed":false,
      "sequences":[
        "ID_CEC-21-2457|ST_1|CODE_09005|SX_M|RISK_3|AGE_21|SES_2|SCO_2|CD4_2|DRUG_0|MET_NA|APP_1|RES_1|REC_0|VEN_1|CL_57|NAT_mex|2021-01-22",
        "ID_CEC-22-7732|ST_1|CODE_09005|SX_M|RISK_3|AGE_29|SES_2|SCO_3|CD4_2|DRUG_1|MET_NA|APP_1|RES_1|REC_0|VEN_1|CL_57|NAT_mex|2022-05-30"
      ],
      "attributes":[
        "BULK"
      ]
    },
    {
      "source":572,
      "target":576,
      "directed":false,
      "length":0.0042358,
      "support":0.0,
      "removed":false,
      "sequences":[
        "ID_CEC-21-2457|ST_1|CODE_09005|SX_M|RISK_3|AGE_21|SES_2|SCO_2|CD4_2|DRUG_0|MET_NA|APP_1|RES_1|REC_0|VEN_1|CL_57|NAT_mex|2021-01-22",
        "ID_CEC-22-8103|ST_1|CODE_09002|SX_M|RISK_3|AGE_23|SES_2|SCO_2|CD4_2|DRUG_0|MET_NA|APP_1|RES_1|REC_0|VEN_0|CL_57|NAT_mex|2022-06-28"
      ],
      "attributes":[
        "BULK"
      ]
    },
    {
      "source":572,
      "target":577,
      "directed":false,
      "length":0.0088586,
      "support":0.0,
      "removed":false,
      "sequences":[
        "ID_CEC-21-2457|ST_1|CODE_09005|SX_M|RISK_3|AGE_21|SES_2|SCO_2|CD4_2|DRUG_0|MET_NA|APP_1|RES_1|REC_0|VEN_1|CL_57|NAT_mex|2021-01-22",
        "ID_CEC-22-8858|ST_2|CODE_15057|SX_M|RISK_3|AGE_23|SES_2|SCO_2|CD4_1|DRUG_0|MET_NA|APP_1|RES_1|REC_0|VEN_0|CL_57|NAT_mex|2022-09-02"
      ],
      "attributes":[
        "BULK"
      ]
    },
    {
      "source":2023,
      "target":2024,
      "directed":false,
      "length":0.00459094,
      "support":0.0,
      "removed":false,
      "sequences":[
        "ID_CEC-21-2458|ST_2|CODE_15013|SX_M|RISK_3|AGE_24|SES_2|SCO_3|CD4_2|DRUG_0|MET_NA|APP_0|RES_2|REC_1|VEN_0|CL_438|NAT_mex|2021-01-22",
        "ID_CEC-21-4277|ST_2|CODE_15013|SX_M|RISK_3|AGE_34|SES_2|SCO_3|CD4_3|DRUG_1|MET_NA|APP_1|RES_2|REC_0|VEN_0|CL_438|NAT_mex|2021-07-12"
      ],
      "attributes":[
        "BULK"
      ]
    },
    {
      "source":1285,
      "target":1286,
      "directed":false,
      "length":0.00565446,
      "support":0.0,
      "removed":false,
      "sequences":[
        "ID_CEC-21-2469|ST_1|CODE_09008|SX_M|RISK_3|AGE_48|SES_1|SCO_2|CD4_3|DRUG_1|MET_NA|APP_NA|RES_1|REC_0|VEN_0|CL_79|NAT_mex|2021-01-25",
        "ID_CEC-22-6249|ST_1|CODE_09012|SX_M|RISK_3|AGE_23|SES_2|SCO_2|CD4_2|DRUG_1|MET_NA|APP_1|RES_1|REC_0|VEN_1|CL_79|NAT_mex|2022-01-25"
      ],
      "attributes":[
        "BULK"
      ]
    },
    {
      "source":1285,
      "target":1287,
      "directed":false,
      "length":0.00707498,
      "support":0.0,
      "removed":false,
      "sequences":[
        "ID_CEC-21-2469|ST_1|CODE_09008|SX_M|RISK_3|AGE_48|SES_1|SCO_2|CD4_3|DRUG_1|MET_NA|APP_NA|RES_1|REC_0|VEN_0|CL_79|NAT_mex|2021-01-25",
        "ID_CEC-22-7209|ST_1|CODE_09004|SX_M|RISK_3|AGE_20|SES_1|SCO_2|CD4_1|DRUG_1|MET_NA|APP_0|RES_1|REC_0|VEN_1|CL_79|NAT_mex|2022-04-20"
      ],
      "attributes":[
        "BULK"
      ]
    },
    {
      "source":1285,
      "target":1288,
      "directed":false,
      "length":0.00530077,
      "support":0.0,
      "removed":false,
      "sequences":[
        "ID_CEC-21-2469|ST_1|CODE_09008|SX_M|RISK_3|AGE_48|SES_1|SCO_2|CD4_3|DRUG_1|MET_NA|APP_NA|RES_1|REC_0|VEN_0|CL_79|NAT_mex|2021-01-25",
        "ID_CEC-22-7223|ST_1|CODE_09012|SX_M|RISK_3|AGE_24|SES_1|SCO_2|CD4_1|DRUG_1|MET_NA|APP_1|RES_2|REC_0|VEN_1|CL_79|NAT_mex|2022-04-21"
      ],
      "attributes":[
        "BULK"
      ]
    },
    {
      "source":1285,
      "target":1289,
      "directed":false,
      "length":0.00140795,
      "support":0.0,
      "removed":false,
      "sequences":[
        "ID_CEC-21-2469|ST_1|CODE_09008|SX_M|RISK_3|AGE_48|SES_1|SCO_2|CD4_3|DRUG_1|MET_NA|APP_NA|RES_1|REC_0|VEN_0|CL_79|NAT_mex|2021-01-25",
        "ID_CEC-22-8282|ST_1|CODE_09012|SX_M|RISK_NA|AGE_34|SES_NA|SCO_NA|CD4_3|DRUG_NA|MET_NA|APP_NA|RES_1|REC_0|VEN_NA|CL_79|NAT_NA|2022-07-12"
      ],
      "attributes":[
        "BULK"
      ]
    },
    {
      "source":319,
      "target":320,
      "directed":false,
      "length":0.00813833,
      "support":0.0,
      "removed":false,
      "sequences":[
        "ID_CEC-21-2473|ST_1|CODE_09005|SX_M|RISK_3|AGE_29|SES_1|SCO_2|CD4_1|DRUG_0|MET_NA|APP_1|RES_1|REC_0|VEN_1|CL_17|NAT_mex|2021-01-26",
        "ID_CEC-21-2941|ST_2|CODE_15121|SX_M|RISK_3|AGE_30|SES_2|SCO_3|CD4_1|DRUG_1|MET_NA|APP_1|RES_1|REC_0|VEN_1|CL_17|NAT_mex|2021-03-11"
      ],
      "attributes":[
        "BULK"
      ]
    },
    {
      "source":319,
      "target":326,
      "directed":false,
      "length":0.011357,
      "support":0.0,
      "removed":false,
      "sequences":[
        "ID_CEC-21-2473|ST_1|CODE_09005|SX_M|RISK_3|AGE_29|SES_1|SCO_2|CD4_1|DRUG_0|MET_NA|APP_1|RES_1|REC_0|VEN_1|CL_17|NAT_mex|2021-01-26",
        "ID_CEC-22-7366|ST_2|CODE_15033|SX_M|RISK_3|AGE_35|SES_1|SCO_3|CD4_2|DRUG_1|MET_NA|APP_1|RES_1|REC_0|VEN_0|CL_17|NAT_mex|2022-05-03"
      ],
      "attributes":[
        "BULK"
      ]
    },
    {
      "source":2792,
      "target":2793,
      "directed":false,
      "length":0.0117239,
      "support":0.0,
      "removed":false,
      "sequences":[
        "ID_CEC-21-2485|ST_1|CODE_09013|SX_M|RISK_3|AGE_37|SES_1|SCO_2|CD4_2|DRUG_1|MET_1|APP_1|RES_1|REC_0|VEN_0|CL_NA|NAT_mex|2021-01-27",
        "ID_CEC-22-8914|ST_1|CODE_09014|SX_M|RISK_3|AGE_58|SES_2|SCO_3|CD4_2|DRUG_1|MET_NA|APP_1|RES_1|REC_0|VEN_0|CL_NA|NAT_mex|2022-09-07"
      ],
      "attributes":[
        "BULK"
      ]
    },
    {
      "source":89,
      "target":90,
      "directed":false,
      "length":0.0113687,
      "support":0.0,
      "removed":false,
      "sequences":[
        "ID_CEC-21-2486|ST_1|CODE_09010|SX_M|RISK_3|AGE_51|SES_2|SCO_3|CD4_1|DRUG_1|MET_NA|APP_1|RES_1|REC_0|VEN_0|CL_16|NAT_mex|2021-01-27",
        "ID_CEC-21-2499|ST_1|CODE_09012|SX_M|RISK_3|AGE_25|SES_2|SCO_2|CD4_1|DRUG_1|MET_NA|APP_1|RES_1|REC_0|VEN_0|CL_16|NAT_mex|2021-01-28"
      ],
      "attributes":[
        "BULK"
      ]
    },
    {
      "source":89,
      "target":92,
      "directed":false,
      "length":0.00352941,
      "support":0.0,
      "removed":false,
      "sequences":[
        "ID_CEC-21-2486|ST_1|CODE_09010|SX_M|RISK_3|AGE_51|SES_2|SCO_3|CD4_1|DRUG_1|MET_NA|APP_1|RES_1|REC_0|VEN_0|CL_16|NAT_mex|2021-01-27",
        "ID_CEC-21-2839|ST_1|CODE_09015|SX_M|RISK_3|AGE_31|SES_1|SCO_3|CD4_1|DRUG_0|MET_NA|APP_0|RES_1|REC_0|VEN_0|CL_16|NAT_mex|2021-03-03"
      ],
      "attributes":[
        "BULK"
      ]
    },
    {
      "source":89,
      "target":93,
      "directed":false,
      "length":0.0102918,
      "support":0.0,
      "removed":false,
      "sequences":[
        "ID_CEC-21-2486|ST_1|CODE_09010|SX_M|RISK_3|AGE_51|SES_2|SCO_3|CD4_1|DRUG_1|MET_NA|APP_1|RES_1|REC_0|VEN_0|CL_16|NAT_mex|2021-01-27",
        "ID_CEC-21-3046|ST_1|CODE_09007|SX_M|RISK_3|AGE_29|SES_1|SCO_2|CD4_2|DRUG_1|MET_NA|APP_1|RES_1|REC_0|VEN_1|CL_16|NAT_mex|2021-03-23"
      ],
      "attributes":[
        "BULK"
      ]
    },
    {
      "source":89,
      "target":97,
      "directed":false,
      "length":0.00423553,
      "support":0.0,
      "removed":false,
      "sequences":[
        "ID_CEC-21-2486|ST_1|CODE_09010|SX_M|RISK_3|AGE_51|SES_2|SCO_3|CD4_1|DRUG_1|MET_NA|APP_1|RES_1|REC_0|VEN_0|CL_16|NAT_mex|2021-01-27",
        "ID_CEC-21-4952|ST_1|CODE_09007|SX_M|RISK_3|AGE_19|SES_2|SCO_2|CD4_2|DRUG_1|MET_NA|APP_1|RES_1|REC_0|VEN_0|CL_16|NAT_mex|2021-09-14"
      ],
      "attributes":[
        "BULK"
      ]
    },
    {
      "source":89,
      "target":99,
      "directed":false,
      "length":0.00743537,
      "support":0.0,
      "removed":false,
      "sequences":[
        "ID_CEC-21-2486|ST_1|CODE_09010|SX_M|RISK_3|AGE_51|SES_2|SCO_3|CD4_1|DRUG_1|MET_NA|APP_1|RES_1|REC_0|VEN_0|CL_16|NAT_mex|2021-01-27",
        "ID_CEC-21-5862|ST_1|CODE_09011|SX_M|RISK_3|AGE_26|SES_2|SCO_2|CD4_2|DRUG_1|MET_NA|APP_1|RES_1|REC_0|VEN_1|CL_16|NAT_mex|2021-12-08"
      ],
      "attributes":[
        "BULK"
      ]
    },
    {
      "source":89,
      "target":100,
      "directed":false,
      "length":0.0024672,
      "support":0.0,
      "removed":false,
      "sequences":[
        "ID_CEC-21-2486|ST_1|CODE_09010|SX_M|RISK_3|AGE_51|SES_2|SCO_3|CD4_1|DRUG_1|MET_NA|APP_1|RES_1|REC_0|VEN_0|CL_16|NAT_mex|2021-01-27",
        "ID_CEC-22-5945|ST_1|CODE_09005|SX_M|RISK_3|AGE_59|SES_1|SCO_3|CD4_1|DRUG_0|MET_NA|APP_0|RES_1|REC_0|VEN_1|CL_16|NAT_mex|2022-01-03"
      ],
      "attributes":[
        "BULK"
      ]
    },
    {
      "source":89,
      "target":101,
      "directed":false,
      "length":0.0124495,
      "support":0.0,
      "removed":false,
      "sequences":[
        "ID_CEC-21-2486|ST_1|CODE_09010|SX_M|RISK_3|AGE_51|SES_2|SCO_3|CD4_1|DRUG_1|MET_NA|APP_1|RES_1|REC_0|VEN_0|CL_16|NAT_mex|2021-01-27",
        "ID_CEC-22-6272|ST_1|CODE_09005|SX_M|RISK_3|AGE_28|SES_1|SCO_3|CD4_2|DRUG_1|MET_NA|APP_0|RES_1|REC_0|VEN_0|CL_16|NAT_mex|2022-01-27"
      ],
      "attributes":[
        "BULK"
      ]
    },
    {
      "source":89,
      "target":105,
      "directed":false,
      "length":0.0110202,
      "support":0.0,
      "removed":false,
      "sequences":[
        "ID_CEC-21-2486|ST_1|CODE_09010|SX_M|RISK_3|AGE_51|SES_2|SCO_3|CD4_1|DRUG_1|MET_NA|APP_1|RES_1|REC_0|VEN_0|CL_16|NAT_mex|2021-01-27",
        "ID_CEC-22-8949|ST_1|CODE_07106|SX_M|RISK_3|AGE_19|SES_2|SCO_2|CD4_2|DRUG_1|MET_NA|APP_1|RES_1|REC_0|VEN_0|CL_16|NAT_mex|2022-09-12"
      ],
      "attributes":[
        "BULK"
      ]
    },
    {
      "source":89,
      "target":106,
      "directed":false,
      "length":0.0131644,
      "support":0.0,
      "removed":false,
      "sequences":[
        "ID_CEC-21-2486|ST_1|CODE_09010|SX_M|RISK_3|AGE_51|SES_2|SCO_3|CD4_1|DRUG_1|MET_NA|APP_1|RES_1|REC_0|VEN_0|CL_16|NAT_mex|2021-01-27",
        "ID_CEC-22-9289|ST_1|CODE_09005|SX_M|RISK_NA|AGE_22|SES_NA|SCO_NA|CD4_2|DRUG_NA|MET_NA|APP_NA|RES_1|REC_0|VEN_NA|CL_16|NAT_NA|2022-10-13"
      ],
      "attributes":[
        "BULK"
      ]
    },
    {
      "source":1385,
      "target":1386,
      "directed":false,
      "length":0.0135198,
      "support":0.0,
      "removed":false,
      "sequences":[
        "ID_CEC-21-2488|ST_2|CODE_15033|SX_M|RISK_3|AGE_18|SES_2|SCO_2|CD4_1|DRUG_0|MET_NA|APP_1|RES_1|REC_0|VEN_0|CL_453|NAT_mex|2021-01-27",
        "ID_CEC-21-2773|ST_1|CODE_09012|SX_M|RISK_3|AGE_45|SES_2|SCO_2|CD4_1|DRUG_0|MET_NA|APP_1|RES_1|REC_0|VEN_0|CL_453|NAT_mex|2021-02-25"
      ],
      "attributes":[
        "BULK"
      ]
    },
    {
      "source":1385,
      "target":1387,
      "directed":false,
      "length":0.012795,
      "support":0.0,
      "removed":false,
      "sequences":[
        "ID_CEC-21-2488|ST_2|CODE_15033|SX_M|RISK_3|AGE_18|SES_2|SCO_2|CD4_1|DRUG_0|MET_NA|APP_1|RES_1|REC_0|VEN_0|CL_453|NAT_mex|2021-01-27",
        "ID_CEC-22-8677|ST_2|CODE_15033|SX_M|RISK_3|AGE_22|SES_2|SCO_2|CD4_1|DRUG_1|MET_1|APP_1|RES_1|REC_0|VEN_1|CL_453|NAT_mex|2022-08-19"
      ],
      "attributes":[
        "BULK"
      ]
    },
    {
      "source":2794,
      "target":2795,
      "directed":false,
      "length":0.00707411,
      "support":0.0,
      "removed":false,
      "sequences":[
        "ID_CEC-21-2489|ST_1|CODE_09010|SX_M|RISK_3|AGE_29|SES_1|SCO_2|CD4_1|DRUG_0|MET_NA|APP_1|RES_1|REC_0|VEN_0|CL_NA|NAT_mex|2021-01-27",
        "ID_CEC-22-6602|ST_1|CODE_09003|SX_M|RISK_3|AGE_32|SES_2|SCO_2|CD4_1|DRUG_0|MET_NA|APP_0|RES_1|REC_0|VEN_0|CL_NA|NAT_mex|2022-02-25"
      ],
      "attributes":[
        "BULK"
      ]
    },
    {
      "source":2797,
      "target":2796,
      "directed":false,
      "length":0.0110137,
      "support":0.0,
      "removed":false,
      "sequences":[
        "ID_CEC-21-2490|ST_1|CODE_09006|SX_M|RISK_3|AGE_33|SES_1|SCO_3|CD4_1|DRUG_0|MET_NA|APP_1|RES_2|REC_0|VEN_0|CL_923|NAT_mex|2021-01-27",
        "ID_CEC-21-5683|ST_1|CODE_09005|SX_M|RISK_3|AGE_36|SES_1|SCO_3|CD4_1|DRUG_0|MET_NA|APP_1|RES_1|REC_0|VEN_0|CL_923|NAT_mex|2021-11-24"
      ],
      "attributes":[
        "BULK"
      ]
    },
    {
      "source":2798,
      "target":2799,
      "directed":false,
      "length":0.0121005,
      "support":0.0,
      "removed":false,
      "sequences":[
        "ID_CEC-21-2492|ST_1|CODE_09012|SX_F|RISK_1|AGE_32|SES_1|SCO_2|CD4_2|DRUG_0|MET_NA|APP_NA|RES_1|REC_0|VEN_NA|CL_924|NAT_mex|2021-01-27",
        "ID_CEC-21-2493|ST_1|CODE_09012|SX_M|RISK_2|AGE_33|SES_1|SCO_2|CD4_2|DRUG_0|MET_NA|APP_0|RES_1|REC_0|VEN_0|CL_924|NAT_mex|2021-01-27"
      ],
      "attributes":[
        "BULK"
      ]
    },
    {
      "source":1635,
      "target":1632,
      "directed":false,
      "length":0.00105713,
      "support":0.0,
      "removed":false,
      "sequences":[
        "ID_CEC-21-2494|ST_1|CODE_09005|SX_M|RISK_3|AGE_26|SES_1|SCO_3|CD4_1|DRUG_0|MET_NA|APP_1|RES_1|REC_0|VEN_1|CL_435|NAT_mex|2021-01-27",
        "ID_CEC-21-3590|ST_1|CODE_09005|SX_M|RISK_3|AGE_24|SES_2|SCO_2|CD4_2|DRUG_NA|MET_NA|APP_0|RES_1|REC_0|VEN_NA|CL_435|NAT_mex|2021-05-10"
      ],
      "attributes":[
        "BULK"
      ]
    },
    {
      "source":1635,
      "target":1633,
      "directed":false,
      "length":0.00246924,
      "support":0.0,
      "removed":false,
      "sequences":[
        "ID_CEC-21-2494|ST_1|CODE_09005|SX_M|RISK_3|AGE_26|SES_1|SCO_3|CD4_1|DRUG_0|MET_NA|APP_1|RES_1|REC_0|VEN_1|CL_435|NAT_mex|2021-01-27",
        "ID_CEC-22-6892|ST_1|CODE_09005|SX_M|RISK_3|AGE_28|SES_1|SCO_3|CD4_2|DRUG_0|MET_NA|APP_1|RES_1|REC_0|VEN_0|CL_435|NAT_mex|2022-03-23"
      ],
      "attributes":[
        "BULK"
      ]
    },
    {
      "source":90,
      "target":92,
      "directed":false,
      "length":0.0102883,
      "support":0.0,
      "removed":false,
      "sequences":[
        "ID_CEC-21-2499|ST_1|CODE_09012|SX_M|RISK_3|AGE_25|SES_2|SCO_2|CD4_1|DRUG_1|MET_NA|APP_1|RES_1|REC_0|VEN_0|CL_16|NAT_mex|2021-01-28",
        "ID_CEC-21-2839|ST_1|CODE_09015|SX_M|RISK_3|AGE_31|SES_1|SCO_3|CD4_1|DRUG_0|MET_NA|APP_0|RES_1|REC_0|VEN_0|CL_16|NAT_mex|2021-03-03"
      ],
      "attributes":[
        "BULK"
      ]
    },
    {
      "source":90,
      "target":93,
      "directed":false,
      "length":0.0113544,
      "support":0.0,
      "removed":false,
      "sequences":[
        "ID_CEC-21-2499|ST_1|CODE_09012|SX_M|RISK_3|AGE_25|SES_2|SCO_2|CD4_1|DRUG_1|MET_NA|APP_1|RES_1|REC_0|VEN_0|CL_16|NAT_mex|2021-01-28",
        "ID_CEC-21-3046|ST_1|CODE_09007|SX_M|RISK_3|AGE_29|SES_1|SCO_2|CD4_2|DRUG_1|MET_NA|APP_1|RES_1|REC_0|VEN_1|CL_16|NAT_mex|2021-03-23"
      ],
      "attributes":[
        "BULK"
      ]
    },
    {
      "source":90,
      "target":97,
      "directed":false,
      "length":0.0120815,
      "support":0.0,
      "removed":false,
      "sequences":[
        "ID_CEC-21-2499|ST_1|CODE_09012|SX_M|RISK_3|AGE_25|SES_2|SCO_2|CD4_1|DRUG_1|MET_NA|APP_1|RES_1|REC_0|VEN_0|CL_16|NAT_mex|2021-01-28",
        "ID_CEC-21-4952|ST_1|CODE_09007|SX_M|RISK_3|AGE_19|SES_2|SCO_2|CD4_2|DRUG_1|MET_NA|APP_1|RES_1|REC_0|VEN_0|CL_16|NAT_mex|2021-09-14"
      ],
      "attributes":[
        "BULK"
      ]
    },
    {
      "source":90,
      "target":99,
      "directed":false,
      "length":0.00778196,
      "support":0.0,
      "removed":false,
      "sequences":[
        "ID_CEC-21-2499|ST_1|CODE_09012|SX_M|RISK_3|AGE_25|SES_2|SCO_2|CD4_1|DRUG_1|MET_NA|APP_1|RES_1|REC_0|VEN_0|CL_16|NAT_mex|2021-01-28",
        "ID_CEC-21-5862|ST_1|CODE_09011|SX_M|RISK_3|AGE_26|SES_2|SCO_2|CD4_2|DRUG_1|MET_NA|APP_1|RES_1|REC_0|VEN_1|CL_16|NAT_mex|2021-12-08"
      ],
      "attributes":[
        "BULK"
      ]
    },
    {
      "source":90,
      "target":100,
      "directed":false,
      "length":0.00957168,
      "support":0.0,
      "removed":false,
      "sequences":[
        "ID_CEC-21-2499|ST_1|CODE_09012|SX_M|RISK_3|AGE_25|SES_2|SCO_2|CD4_1|DRUG_1|MET_NA|APP_1|RES_1|REC_0|VEN_0|CL_16|NAT_mex|2021-01-28",
        "ID_CEC-22-5945|ST_1|CODE_09005|SX_M|RISK_3|AGE_59|SES_1|SCO_3|CD4_1|DRUG_0|MET_NA|APP_0|RES_1|REC_0|VEN_1|CL_16|NAT_mex|2022-01-03"
      ],
      "attributes":[
        "BULK"
      ]
    },
    {
      "source":90,
      "target":101,
      "directed":false,
      "length":0.0131656,
      "support":0.0,
      "removed":false,
      "sequences":[
        "ID_CEC-21-2499|ST_1|CODE_09012|SX_M|RISK_3|AGE_25|SES_2|SCO_2|CD4_1|DRUG_1|MET_NA|APP_1|RES_1|REC_0|VEN_0|CL_16|NAT_mex|2021-01-28",
        "ID_CEC-22-6272|ST_1|CODE_09005|SX_M|RISK_3|AGE_28|SES_1|SCO_3|CD4_2|DRUG_1|MET_NA|APP_0|RES_1|REC_0|VEN_0|CL_16|NAT_mex|2022-01-27"
      ],
      "attributes":[
        "BULK"
      ]
    },
    {
      "source":90,
      "target":105,
      "directed":false,
      "length":0.00956944,
      "support":0.0,
      "removed":false,
      "sequences":[
        "ID_CEC-21-2499|ST_1|CODE_09012|SX_M|RISK_3|AGE_25|SES_2|SCO_2|CD4_1|DRUG_1|MET_NA|APP_1|RES_1|REC_0|VEN_0|CL_16|NAT_mex|2021-01-28",
        "ID_CEC-22-8949|ST_1|CODE_07106|SX_M|RISK_3|AGE_19|SES_2|SCO_2|CD4_2|DRUG_1|MET_NA|APP_1|RES_1|REC_0|VEN_0|CL_16|NAT_mex|2022-09-12"
      ],
      "attributes":[
        "BULK"
      ]
    },
    {
      "source":90,
      "target":106,
      "directed":false,
      "length":0.0138849,
      "support":0.0,
      "removed":false,
      "sequences":[
        "ID_CEC-21-2499|ST_1|CODE_09012|SX_M|RISK_3|AGE_25|SES_2|SCO_2|CD4_1|DRUG_1|MET_NA|APP_1|RES_1|REC_0|VEN_0|CL_16|NAT_mex|2021-01-28",
        "ID_CEC-22-9289|ST_1|CODE_09005|SX_M|RISK_NA|AGE_22|SES_NA|SCO_NA|CD4_2|DRUG_NA|MET_NA|APP_NA|RES_1|REC_0|VEN_NA|CL_16|NAT_NA|2022-10-13"
      ],
      "attributes":[
        "BULK"
      ]
    },
    {
      "source":745,
      "target":747,
      "directed":false,
      "length":0.0110069,
      "support":0.0,
      "removed":false,
      "sequences":[
        "ID_CEC-21-2504|ST_1|CODE_09007|SX_M|RISK_3|AGE_20|SES_1|SCO_2|CD4_1|DRUG_0|MET_NA|APP_1|RES_1|REC_0|VEN_NA|CL_285|NAT_mex|2021-01-28",
        "ID_CEC-21-4081|ST_1|CODE_09012|SX_M|RISK_3|AGE_23|SES_2|SCO_3|CD4_3|DRUG_0|MET_NA|APP_0|RES_1|REC_0|VEN_0|CL_285|NAT_mex|2021-06-22"
      ],
      "attributes":[
        "BULK"
      ]
    },
    {
      "source":745,
      "target":748,
      "directed":false,
      "length":0.0120803,
      "support":0.0,
      "removed":false,
      "sequences":[
        "ID_CEC-21-2504|ST_1|CODE_09007|SX_M|RISK_3|AGE_20|SES_1|SCO_2|CD4_1|DRUG_0|MET_NA|APP_1|RES_1|REC_0|VEN_NA|CL_285|NAT_mex|2021-01-28",
        "ID_CEC-21-5428|ST_1|CODE_09006|SX_M|RISK_3|AGE_24|SES_2|SCO_3|CD4_1|DRUG_0|MET_NA|APP_1|RES_1|REC_0|VEN_0|CL_285|NAT_mex|2021-11-03"
      ],
      "attributes":[
        "BULK"
      ]
    },
    {
      "source":745,
      "target":749,
      "directed":false,
      "length":0.0120799,
      "support":0.0,
      "removed":false,
      "sequences":[
        "ID_CEC-21-2504|ST_1|CODE_09007|SX_M|RISK_3|AGE_20|SES_1|SCO_2|CD4_1|DRUG_0|MET_NA|APP_1|RES_1|REC_0|VEN_NA|CL_285|NAT_mex|2021-01-28",
        "ID_CEC-22-6907|ST_1|CODE_09007|SX_M|RISK_3|AGE_26|SES_2|SCO_3|CD4_2|DRUG_0|MET_NA|APP_0|RES_1|REC_0|VEN_0|CL_285|NAT_mex|2022-03-24"
      ],
      "attributes":[
        "BULK"
      ]
    },
    {
      "source":745,
      "target":750,
      "directed":false,
      "length":0.0124352,
      "support":0.0,
      "removed":false,
      "sequences":[
        "ID_CEC-21-2504|ST_1|CODE_09007|SX_M|RISK_3|AGE_20|SES_1|SCO_2|CD4_1|DRUG_0|MET_NA|APP_1|RES_1|REC_0|VEN_NA|CL_285|NAT_mex|2021-01-28",
        "ID_CEC-22-8814|ST_1|CODE_09007|SX_M|RISK_2|AGE_36|SES_2|SCO_3|CD4_1|DRUG_0|MET_NA|APP_0|RES_1|REC_0|VEN_0|CL_285|NAT_mex|2022-08-30"
      ],
      "attributes":[
        "BULK"
      ]
    },
    {
      "source":131,
      "target":121,
      "directed":false,
      "length":0.00851056,
      "support":0.0,
      "removed":false,
      "sequences":[
        "ID_CEC-21-2506|ST_1|CODE_09007|SX_M|RISK_3|AGE_34|SES_2|SCO_2|CD4_1|DRUG_0|MET_NA|APP_1|RES_1|REC_0|VEN_0|CL_75|NAT_mex|2021-01-28",
        "ID_CEC-21-2695|ST_1|CODE_09012|SX_M|RISK_3|AGE_31|SES_2|SCO_3|CD4_2|DRUG_1|MET_NA|APP_0|RES_1|REC_0|VEN_0|CL_75|NAT_mex|2021-02-18"
      ],
      "attributes":[
        "BULK"
      ]
    },
    {
      "source":131,
      "target":114,
      "directed":false,
      "length":0.00636633,
      "support":0.0,
      "removed":false,
      "sequences":[
        "ID_CEC-21-2506|ST_1|CODE_09007|SX_M|RISK_3|AGE_34|SES_2|SCO_2|CD4_1|DRUG_0|MET_NA|APP_1|RES_1|REC_0|VEN_0|CL_75|NAT_mex|2021-01-28",
        "ID_CEC-21-4759|ST_1|CODE_09007|SX_M|RISK_3|AGE_39|SES_1|SCO_3|CD4_1|DRUG_1|MET_NA|APP_1|RES_1|REC_0|VEN_1|CL_75|NAT_mex|2021-09-06"
      ],
      "attributes":[
        "BULK"
      ]
    },
    {
      "source":2800,
      "target":2801,
      "directed":false,
      "length":0.0137145,
      "support":0.0,
      "removed":false,
      "sequences":[
        "ID_CEC-21-2510|ST_1|CODE_09010|SX_M|RISK_3|AGE_28|SES_2|SCO_2|CD4_2|DRUG_0|MET_NA|APP_1|RES_1|REC_0|VEN_0|CL_925|NAT_mex|2021-01-29",
        "ID_CEC-21-2557|ST_1|CODE_07106|SX_F|RISK_1|AGE_35|SES_1|SCO_2|CD4_2|DRUG_1|MET_NA|APP_NA|RES_1|REC_0|VEN_NA|CL_925|NAT_mex|2021-02-04"
      ],
      "attributes":[
        "BULK"
      ]
    },
    {
      "source":1808,
      "target":1809,
      "directed":false,
      "length":0.0106556,
      "support":0.0,
      "removed":false,
      "sequences":[
        "ID_CEC-21-2513|ST_2|CODE_15013|SX_M|RISK_3|AGE_25|SES_2|SCO_2|CD4_1|DRUG_0|MET_NA|APP_1|RES_2|REC_0|VEN_0|CL_377|NAT_mex|2021-01-29",
        "ID_CEC-21-3460|ST_2|CODE_15057|SX_M|RISK_3|AGE_24|SES_2|SCO_3|CD4_2|DRUG_1|MET_NA|APP_0|RES_1|REC_0|VEN_1|CL_377|NAT_mex|2021-04-27"
      ],
      "attributes":[
        "BULK"
      ]
    },
    {
      "source":1294,
      "target":1290,
      "directed":false,
      "length":0.00671887,
      "support":0.0,
      "removed":false,
      "sequences":[
        "ID_CEC-21-2519|ST_2|CODE_15029|SX_M|RISK_3|AGE_21|SES_1|SCO_2|CD4_1|DRUG_NA|MET_NA|APP_0|RES_2|REC_0|VEN_0|CL_498|NAT_mex|2021-01-29",
        "ID_CEC-21-4218|ST_1|CODE_09007|SX_M|RISK_3|AGE_42|SES_2|SCO_2|CD4_2|DRUG_0|MET_NA|APP_1|RES_2|REC_0|VEN_NA|CL_498|NAT_mex|2021-07-06"
      ],
      "attributes":[
        "BULK"
      ]
    },
    {
      "source":1294,
      "target":1292,
      "directed":false,
      "length":0.0138937,
      "support":0.0,
      "removed":false,
      "sequences":[
        "ID_CEC-21-2519|ST_2|CODE_15029|SX_M|RISK_3|AGE_21|SES_1|SCO_2|CD4_1|DRUG_NA|MET_NA|APP_0|RES_2|REC_0|VEN_0|CL_498|NAT_mex|2021-01-29",
        "ID_CEC-22-7338|ST_1|CODE_07106|SX_M|RISK_3|AGE_36|SES_1|SCO_2|CD4_1|DRUG_0|MET_NA|APP_1|RES_2|REC_0|VEN_1|CL_498|NAT_mex|2022-04-29"
      ],
      "attributes":[
        "BULK"
      ]
    },
    {
      "source":1636,
      "target":1637,
      "directed":false,
      "length":0.00458907,
      "support":0.0,
      "removed":false,
      "sequences":[
        "ID_CEC-21-2523|ST_1|CODE_09005|SX_M|RISK_3|AGE_51|SES_2|SCO_3|CD4_2|DRUG_1|MET_NA|APP_0|RES_1|REC_1|VEN_0|CL_279|NAT_mex|2021-01-29",
        "ID_CEC-21-3885|ST_2|CODE_15029|SX_M|RISK_3|AGE_22|SES_2|SCO_2|CD4_2|DRUG_0|MET_NA|APP_1|RES_1|REC_0|VEN_0|CL_279|NAT_mex|2021-06-04"
      ],
      "attributes":[
        "BULK"
      ]
    },
    {
      "source":1636,
      "target":1638,
      "directed":false,
      "length":0.00458688,
      "support":0.0,
      "removed":false,
      "sequences":[
        "ID_CEC-21-2523|ST_1|CODE_09005|SX_M|RISK_3|AGE_51|SES_2|SCO_3|CD4_2|DRUG_1|MET_NA|APP_0|RES_1|REC_1|VEN_0|CL_279|NAT_mex|2021-01-29",
        "ID_CEC-22-6742|ST_1|CODE_09003|SX_M|RISK_3|AGE_26|SES_2|SCO_2|CD4_1|DRUG_1|MET_NA|APP_1|RES_1|REC_0|VEN_1|CL_279|NAT_mex|2022-03-10"
      ],
      "attributes":[
        "BULK"
      ]
    },
    {
      "source":1636,
      "target":1639,
      "directed":false,
      "length":0.00246588,
      "support":0.0,
      "removed":false,
      "sequences":[
        "ID_CEC-21-2523|ST_1|CODE_09005|SX_M|RISK_3|AGE_51|SES_2|SCO_3|CD4_2|DRUG_1|MET_NA|APP_0|RES_1|REC_1|VEN_0|CL_279|NAT_mex|2021-01-29",
        "ID_CEC-22-6743|ST_1|CODE_09003|SX_M|RISK_3|AGE_26|SES_2|SCO_2|CD4_1|DRUG_0|MET_NA|APP_0|RES_1|REC_0|VEN_0|CL_279|NAT_mex|2022-03-10"
      ],
      "attributes":[
        "BULK"
      ]
    },
    {
      "source":2110,
      "target":2111,
      "directed":false,
      "length":0.0117257,
      "support":0.0,
      "removed":false,
      "sequences":[
        "ID_CEC-21-2524|ST_2|CODE_15025|SX_M|RISK_3|AGE_41|SES_1|SCO_2|CD4_1|DRUG_0|MET_NA|APP_0|RES_2|REC_0|VEN_0|CL_623|NAT_mex|2021-02-02",
        "ID_CEC-21-4525|ST_2|CODE_15033|SX_M|RISK_NA|AGE_70|SES_NA|SCO_NA|CD4_1|DRUG_NA|MET_NA|APP_NA|RES_2|REC_0|VEN_NA|CL_623|NAT_NA|2021-08-10"
      ],
      "attributes":[
        "BULK"
      ]
    },
    {
      "source":2802,
      "target":2803,
      "directed":false,
      "length":0.0135333,
      "support":0.0,
      "removed":false,
      "sequences":[
        "ID_CEC-21-2533|ST_1|CODE_09005|SX_M|RISK_3|AGE_32|SES_1|SCO_3|CD4_2|DRUG_1|MET_NA|APP_1|RES_1|REC_0|VEN_1|CL_618|NAT_mex|2021-02-02",
        "ID_CEC-22-9634|ST_1|CODE_09002|SX_M|RISK_3|AGE_37|SES_2|SCO_2|CD4_1|DRUG_0|MET_NA|APP_1|RES_1|REC_0|VEN_1|CL_NA|NAT_mex|2022-11-22"
      ],
      "attributes":[
        "BULK"
      ]
    },
    {
      "source":1143,
      "target":1140,
      "directed":false,
      "length":0.0117398,
      "support":0.0,
      "removed":false,
      "sequences":[
        "ID_CEC-21-2537|ST_2|CODE_15058|SX_M|RISK_3|AGE_39|SES_2|SCO_3|CD4_1|DRUG_0|MET_NA|APP_0|RES_1|REC_0|VEN_0|CL_61|NAT_mex|2021-02-02",
        "ID_CEC-21-3636|ST_2|CODE_15100|SX_M|RISK_3|AGE_29|SES_2|SCO_3|CD4_2|DRUG_1|MET_NA|APP_1|RES_1|REC_0|VEN_1|CL_61|NAT_mex|2021-05-13"
      ],
      "attributes":[
        "BULK"
      ]
    },
    {
      "source":1024,
      "target":1025,
      "directed":false,
      "length":0.0081463,
      "support":0.0,
      "removed":false,
      "sequences":[
        "ID_CEC-21-2538|ST_1|CODE_09007|SX_M|RISK_3|AGE_20|SES_1|SCO_2|CD4_2|DRUG_1|MET_NA|APP_1|RES_2|REC_0|VEN_NA|CL_13|NAT_mex|2021-02-02",
        "ID_CEC-21-3816|ST_2|CODE_15081|SX_M|RISK_3|AGE_25|SES_2|SCO_2|CD4_1|DRUG_1|MET_NA|APP_1|RES_1|REC_0|VEN_0|CL_13|NAT_mex|2021-05-31"
      ],
      "attributes":[
        "BULK"
      ]
    },
    {
      "source":1024,
      "target":1026,
      "directed":false,
      "length":0.00993093,
      "support":0.0,
      "removed":false,
      "sequences":[
        "ID_CEC-21-2538|ST_1|CODE_09007|SX_M|RISK_3|AGE_20|SES_1|SCO_2|CD4_2|DRUG_1|MET_NA|APP_1|RES_2|REC_0|VEN_NA|CL_13|NAT_mex|2021-02-02",
        "ID_CEC-21-4220|ST_1|CODE_09016|SX_M|RISK_3|AGE_20|SES_2|SCO_2|CD4_1|DRUG_0|MET_NA|APP_0|RES_1|REC_0|VEN_NA|CL_13|NAT_mex|2021-07-07"
      ],
      "attributes":[
        "BULK"
      ]
    },
    {
      "source":2804,
      "target":2805,
      "directed":false,
      "length":0.0,
      "support":0.0,
      "removed":false,
      "sequences":[
        "ID_CEC-21-2542|ST_2|CODE_15033|SX_M|RISK_3|AGE_32|SES_2|SCO_3|CD4_2|DRUG_0|MET_NA|APP_1|RES_1|REC_1|VEN_0|CL_927|NAT_mex|2021-02-03",
        "ID_CEC-21-2909|ST_1|CODE_09016|SX_M|RISK_3|AGE_42|SES_2|SCO_3|CD4_2|DRUG_1|MET_NA|APP_1|RES_1|REC_1|VEN_0|CL_927|NAT_mex|2021-03-09"
      ],
      "attributes":[
        "BULK"
      ]
    },
    {
      "source":239,
      "target":233,
      "directed":false,
      "length":0.00423341,
      "support":0.0,
      "removed":false,
      "sequences":[
        "ID_CEC-21-2547|ST_1|CODE_09007|SX_M|RISK_2|AGE_20|SES_1|SCO_2|CD4_2|DRUG_NA|MET_NA|APP_NA|RES_1|REC_0|VEN_NA|CL_204|NAT_mex|2021-02-03",
        "ID_CEC-21-2857|ST_1|CODE_09003|SX_M|RISK_3|AGE_24|SES_1|SCO_2|CD4_2|DRUG_1|MET_NA|APP_0|RES_1|REC_0|VEN_NA|CL_204|NAT_mex|2021-03-04"
      ],
      "attributes":[
        "BULK"
      ]
    },
    {
      "source":239,
      "target":234,
      "directed":false,
      "length":0.00742776,
      "support":0.0,
      "removed":false,
      "sequences":[
        "ID_CEC-21-2547|ST_1|CODE_09007|SX_M|RISK_2|AGE_20|SES_1|SCO_2|CD4_2|DRUG_NA|MET_NA|APP_NA|RES_1|REC_0|VEN_NA|CL_204|NAT_mex|2021-02-03",
        "ID_CEC-21-2861|ST_1|CODE_09012|SX_M|RISK_3|AGE_21|SES_2|SCO_3|CD4_1|DRUG_1|MET_NA|APP_0|RES_1|REC_0|VEN_0|CL_204|NAT_mex|2021-03-05"
      ],
      "attributes":[
        "BULK"
      ]
    },
    {
      "source":239,
      "target":235,
      "directed":false,
      "length":0.00850001,
      "support":0.0,
      "removed":false,
      "sequences":[
        "ID_CEC-21-2547|ST_1|CODE_09007|SX_M|RISK_2|AGE_20|SES_1|SCO_2|CD4_2|DRUG_NA|MET_NA|APP_NA|RES_1|REC_0|VEN_NA|CL_204|NAT_mex|2021-02-03",
        "ID_CEC-21-2906|ST_1|CODE_09003|SX_M|RISK_3|AGE_22|SES_2|SCO_2|CD4_2|DRUG_1|MET_NA|APP_1|RES_1|REC_0|VEN_0|CL_204|NAT_mex|2021-03-09"
      ],
      "attributes":[
        "BULK"
      ]
    },
    {
      "source":239,
      "target":224,
      "directed":false,
      "length":0.013565,
      "support":0.0,
      "removed":false,
      "sequences":[
        "ID_CEC-21-2547|ST_1|CODE_09007|SX_M|RISK_2|AGE_20|SES_1|SCO_2|CD4_2|DRUG_NA|MET_NA|APP_NA|RES_1|REC_0|VEN_NA|CL_204|NAT_mex|2021-02-03",
        "ID_CEC-21-3862|ST_2|CODE_15057|SX_M|RISK_3|AGE_37|SES_1|SCO_2|CD4_1|DRUG_1|MET_NA|APP_1|RES_1|REC_0|VEN_0|CL_NA|NAT_mex|2021-06-02"
      ],
      "attributes":[
        "BULK"
      ]
    },
    {
      "source":239,
      "target":225,
      "directed":false,
      "length":0.00565116,
      "support":0.0,
      "removed":false,
      "sequences":[
        "ID_CEC-21-2547|ST_1|CODE_09007|SX_M|RISK_2|AGE_20|SES_1|SCO_2|CD4_2|DRUG_NA|MET_NA|APP_NA|RES_1|REC_0|VEN_NA|CL_204|NAT_mex|2021-02-03",
        "ID_CEC-21-4658|ST_1|CODE_09008|SX_M|RISK_3|AGE_22|SES_1|SCO_2|CD4_1|DRUG_0|MET_NA|APP_0|RES_1|REC_0|VEN_1|CL_204|NAT_mex|2021-08-24"
      ],
      "attributes":[
        "BULK"
      ]
    },
    {
      "source":239,
      "target":226,
      "directed":false,
      "length":0.00494144,
      "support":0.0,
      "removed":false,
      "sequences":[
        "ID_CEC-21-2547|ST_1|CODE_09007|SX_M|RISK_2|AGE_20|SES_1|SCO_2|CD4_2|DRUG_NA|MET_NA|APP_NA|RES_1|REC_0|VEN_NA|CL_204|NAT_mex|2021-02-03",
        "ID_CEC-21-4990|ST_1|CODE_09003|SX_M|RISK_3|AGE_35|SES_1|SCO_3|CD4_2|DRUG_0|MET_NA|APP_1|RES_1|REC_0|VEN_0|CL_204|NAT_mex|2021-09-27"
      ],
      "attributes":[
        "BULK"
      ]
    },
    {
      "source":239,
      "target":227,
      "directed":false,
      "length":0.00742725,
      "support":0.0,
      "removed":false,
      "sequences":[
        "ID_CEC-21-2547|ST_1|CODE_09007|SX_M|RISK_2|AGE_20|SES_1|SCO_2|CD4_2|DRUG_NA|MET_NA|APP_NA|RES_1|REC_0|VEN_NA|CL_204|NAT_mex|2021-02-03",
        "ID_CEC-21-5690|ST_1|CODE_09007|SX_M|RISK_3|AGE_22|SES_2|SCO_2|CD4_2|DRUG_0|MET_NA|APP_1|RES_1|REC_1|VEN_0|CL_204|NAT_mex|2021-11-25"
      ],
      "attributes":[
        "BULK"
      ]
    },
    {
      "source":239,
      "target":228,
      "directed":false,
      "length":0.01324,
      "support":0.0,
      "removed":false,
      "sequences":[
        "ID_CEC-21-2547|ST_1|CODE_09007|SX_M|RISK_2|AGE_20|SES_1|SCO_2|CD4_2|DRUG_NA|MET_NA|APP_NA|RES_1|REC_0|VEN_NA|CL_204|NAT_mex|2021-02-03",
        "ID_CEC-22-8048|ST_1|CODE_09003|SX_M|RISK_3|AGE_24|SES_1|SCO_3|CD4_2|DRUG_1|MET_NA|APP_1|RES_1|REC_0|VEN_0|CL_204|NAT_mex|2022-06-23"
      ],
      "attributes":[
        "BULK"
      ]
    },
    {
      "source":239,
      "target":229,
      "directed":false,
      "length":0.00813849,
      "support":0.0,
      "removed":false,
      "sequences":[
        "ID_CEC-21-2547|ST_1|CODE_09007|SX_M|RISK_2|AGE_20|SES_1|SCO_2|CD4_2|DRUG_NA|MET_NA|APP_NA|RES_1|REC_0|VEN_NA|CL_204|NAT_mex|2021-02-03",
        "ID_CEC-22-8077|ST_1|CODE_09002|SX_M|RISK_3|AGE_24|SES_2|SCO_3|CD4_2|DRUG_1|MET_NA|APP_0|RES_1|REC_0|VEN_0|CL_204|NAT_mex|2022-06-27"
      ],
      "attributes":[
        "BULK"
      ]
    },
    {
      "source":239,
      "target":230,
      "directed":false,
      "length":0.00672682,
      "support":0.0,
      "removed":false,
      "sequences":[
        "ID_CEC-21-2547|ST_1|CODE_09007|SX_M|RISK_2|AGE_20|SES_1|SCO_2|CD4_2|DRUG_NA|MET_NA|APP_NA|RES_1|REC_0|VEN_NA|CL_204|NAT_mex|2021-02-03",
        "ID_CEC-22-9035|ST_1|CODE_09015|SX_M|RISK_3|AGE_20|SES_1|SCO_2|CD4_2|DRUG_1|MET_NA|APP_1|RES_1|REC_0|VEN_0|CL_204|NAT_mex|2022-09-21"
      ],
      "attributes":[
        "BULK"
      ]
    },
    {
      "source":239,
      "target":231,
      "directed":false,
      "length":0.00850491,
      "support":0.0,
      "removed":false,
      "sequences":[
        "ID_CEC-21-2547|ST_1|CODE_09007|SX_M|RISK_2|AGE_20|SES_1|SCO_2|CD4_2|DRUG_NA|MET_NA|APP_NA|RES_1|REC_0|VEN_NA|CL_204|NAT_mex|2021-02-03",
        "ID_CEC-22-9120|ST_1|CODE_09013|SX_M|RISK_3|AGE_26|SES_1|SCO_3|CD4_1|DRUG_1|MET_NA|APP_0|RES_1|REC_0|VEN_0|CL_204|NAT_mex|2022-09-26"
      ],
      "attributes":[
        "BULK"
      ]
    },
    {
      "source":1295,
      "target":1296,
      "directed":false,
      "length":0.00957051,
      "support":0.0,
      "removed":false,
      "sequences":[
        "ID_CEC-21-2550|ST_2|CODE_15020|SX_M|RISK_2|AGE_39|SES_1|SCO_2|CD4_1|DRUG_0|MET_NA|APP_0|RES_2|REC_0|VEN_0|CL_425|NAT_mex|2021-02-03",
        "ID_CEC-21-5325|ST_2|CODE_15057|SX_M|RISK_3|AGE_18|SES_1|SCO_2|CD4_1|DRUG_0|MET_NA|APP_0|RES_2|REC_0|VEN_NA|CL_NA|NAT_mex|2021-10-22"
      ],
      "attributes":[
        "BULK"
      ]
    },
    {
      "source":1295,
      "target":1297,
      "directed":false,
      "length":0.0106442,
      "support":0.0,
      "removed":false,
      "sequences":[
        "ID_CEC-21-2550|ST_2|CODE_15020|SX_M|RISK_2|AGE_39|SES_1|SCO_2|CD4_1|DRUG_0|MET_NA|APP_0|RES_2|REC_0|VEN_0|CL_425|NAT_mex|2021-02-03",
        "ID_CEC-22-7049|ST_2|CODE_15057|SX_M|RISK_3|AGE_24|SES_2|SCO_2|CD4_2|DRUG_0|MET_NA|APP_1|RES_2|REC_0|VEN_1|CL_425|NAT_mex|2022-04-04"
      ],
      "attributes":[
        "BULK"
      ]
    },
    {
      "source":1554,
      "target":1555,
      "directed":false,
      "length":0.00816129,
      "support":0.0,
      "removed":false,
      "sequences":[
        "ID_CEC-21-2552|ST_1|CODE_09012|SX_M|RISK_3|AGE_30|SES_1|SCO_3|CD4_1|DRUG_1|MET_NA|APP_1|RES_1|REC_0|VEN_0|CL_273|NAT_mex|2021-02-04",
        "ID_CEC-21-4924|ST_1|CODE_09005|SX_F|RISK_4|AGE_28|SES_2|SCO_3|CD4_1|DRUG_1|MET_NA|APP_1|RES_1|REC_0|VEN_1|CL_273|NAT_mex|2021-09-22"
      ],
      "attributes":[
        "BULK"
      ]
    },
    {
      "source":1640,
      "target":1641,
      "directed":false,
      "length":0.00423716,
      "support":0.0,
      "removed":false,
      "sequences":[
        "ID_CEC-21-2564|ST_1|CODE_09007|SX_M|RISK_3|AGE_25|SES_1|SCO_3|CD4_1|DRUG_0|MET_NA|APP_1|RES_1|REC_0|VEN_NA|CL_409|NAT_mex|2021-02-05",
        "ID_CEC-21-3461|ST_1|CODE_09015|SX_M|RISK_3|AGE_34|SES_2|SCO_2|CD4_1|DRUG_1|MET_NA|APP_0|RES_1|REC_0|VEN_0|CL_409|NAT_mex|2021-04-27"
      ],
      "attributes":[
        "BULK"
      ]
    },
    {
      "source":1640,
      "target":1642,
      "directed":false,
      "length":0.00140908,
      "support":0.0,
      "removed":false,
      "sequences":[
        "ID_CEC-21-2564|ST_1|CODE_09007|SX_M|RISK_3|AGE_25|SES_1|SCO_3|CD4_1|DRUG_0|MET_NA|APP_1|RES_1|REC_0|VEN_NA|CL_409|NAT_mex|2021-02-05",
        "ID_CEC-22-6681|ST_1|CODE_09007|SX_M|RISK_3|AGE_28|SES_2|SCO_3|CD4_2|DRUG_1|MET_NA|APP_0|RES_1|REC_0|VEN_1|CL_409|NAT_mex|2022-03-04"
      ],
      "attributes":[
        "BULK"
      ]
    },
    {
      "source":1640,
      "target":1643,
      "directed":false,
      "length":0.00459542,
      "support":0.0,
      "removed":false,
      "sequences":[
        "ID_CEC-21-2564|ST_1|CODE_09007|SX_M|RISK_3|AGE_25|SES_1|SCO_3|CD4_1|DRUG_0|MET_NA|APP_1|RES_1|REC_0|VEN_NA|CL_409|NAT_mex|2021-02-05",
        "ID_CEC-22-6683|ST_1|CODE_09007|SX_M|RISK_NA|AGE_20|SES_NA|SCO_2|CD4_1|DRUG_NA|MET_NA|APP_NA|RES_1|REC_0|VEN_NA|CL_409|NAT_mex|2022-03-04"
      ],
      "attributes":[
        "BULK"
      ]
    },
    {
      "source":678,
      "target":679,
      "directed":false,
      "length":0.00105772,
      "support":0.0,
      "removed":false,
      "sequences":[
        "ID_CEC-21-2567|ST_1|CODE_09007|SX_M|RISK_3|AGE_28|SES_2|SCO_2|CD4_1|DRUG_0|MET_NA|APP_NA|RES_2|REC_0|VEN_1|CL_394|NAT_mex|2021-02-05",
        "ID_CEC-21-3320|ST_1|CODE_09007|SX_M|RISK_3|AGE_32|SES_1|SCO_2|CD4_2|DRUG_1|MET_NA|APP_1|RES_2|REC_0|VEN_NA|CL_394|NAT_mex|2021-04-14"
      ],
      "attributes":[
        "BULK"
      ]
    },
    {
      "source":678,
      "target":680,
      "directed":false,
      "length":0.00353071,
      "support":0.0,
      "removed":false,
      "sequences":[
        "ID_CEC-21-2567|ST_1|CODE_09007|SX_M|RISK_3|AGE_28|SES_2|SCO_2|CD4_1|DRUG_0|MET_NA|APP_NA|RES_2|REC_0|VEN_1|CL_394|NAT_mex|2021-02-05",
        "ID_CEC-21-4396|ST_1|CODE_09010|SX_M|RISK_3|AGE_33|SES_1|SCO_2|CD4_3|DRUG_1|MET_NA|APP_1|RES_2|REC_0|VEN_0|CL_394|NAT_mex|2021-07-21"
      ],
      "attributes":[
        "BULK"
      ]
    },
    {
      "source":678,
      "target":681,
      "directed":false,
      "length":0.00424133,
      "support":0.0,
      "removed":false,
      "sequences":[
        "ID_CEC-21-2567|ST_1|CODE_09007|SX_M|RISK_3|AGE_28|SES_2|SCO_2|CD4_1|DRUG_0|MET_NA|APP_NA|RES_2|REC_0|VEN_1|CL_394|NAT_mex|2021-02-05",
        "ID_CEC-21-5337|ST_1|CODE_09007|SX_M|RISK_3|AGE_25|SES_2|SCO_2|CD4_2|DRUG_1|MET_NA|APP_1|RES_2|REC_0|VEN_1|CL_394|NAT_mex|2021-10-25"
      ],
      "attributes":[
        "BULK"
      ]
    },
    {
      "source":678,
      "target":682,
      "directed":false,
      "length":0.00211658,
      "support":0.0,
      "removed":false,
      "sequences":[
        "ID_CEC-21-2567|ST_1|CODE_09007|SX_M|RISK_3|AGE_28|SES_2|SCO_2|CD4_1|DRUG_0|MET_NA|APP_NA|RES_2|REC_0|VEN_1|CL_394|NAT_mex|2021-02-05",
        "ID_CEC-21-5403|ST_1|CODE_09007|SX_M|RISK_3|AGE_25|SES_1|SCO_2|CD4_1|DRUG_1|MET_NA|APP_1|RES_2|REC_0|VEN_1|CL_394|NAT_mex|2021-10-28"
      ],
      "attributes":[
        "BULK"
      ]
    },
    {
      "source":678,
      "target":683,
      "directed":false,
      "length":0.00673388,
      "support":0.0,
      "removed":false,
      "sequences":[
        "ID_CEC-21-2567|ST_1|CODE_09007|SX_M|RISK_3|AGE_28|SES_2|SCO_2|CD4_1|DRUG_0|MET_NA|APP_NA|RES_2|REC_0|VEN_1|CL_394|NAT_mex|2021-02-05",
        "ID_CEC-21-5479|ST_1|CODE_09007|SX_M|RISK_NA|AGE_25|SES_1|SCO_2|CD4_3|DRUG_NA|MET_NA|APP_0|RES_2|REC_0|VEN_1|CL_394|NAT_mex|2021-11-08"
      ],
      "attributes":[
        "BULK"
      ]
    },
    {
      "source":678,
      "target":684,
      "directed":false,
      "length":0.00282623,
      "support":0.0,
      "removed":false,
      "sequences":[
        "ID_CEC-21-2567|ST_1|CODE_09007|SX_M|RISK_3|AGE_28|SES_2|SCO_2|CD4_1|DRUG_0|MET_NA|APP_NA|RES_2|REC_0|VEN_1|CL_394|NAT_mex|2021-02-05",
        "ID_CEC-21-5928|ST_1|CODE_09005|SX_M|RISK_3|AGE_33|SES_2|SCO_2|CD4_2|DRUG_0|MET_NA|APP_1|RES_2|REC_1|VEN_0|CL_394|NAT_mex|2021-12-14"
      ],
      "attributes":[
        "BULK"
      ]
    },
    {
      "source":678,
      "target":685,
      "directed":false,
      "length":0.00424172,
      "support":0.0,
      "removed":false,
      "sequences":[
        "ID_CEC-21-2567|ST_1|CODE_09007|SX_M|RISK_3|AGE_28|SES_2|SCO_2|CD4_1|DRUG_0|MET_NA|APP_NA|RES_2|REC_0|VEN_1|CL_394|NAT_mex|2021-02-05",
        "ID_CEC-22-8682|ST_1|CODE_09008|SX_M|RISK_3|AGE_46|SES_1|SCO_2|CD4_2|DRUG_0|MET_NA|APP_0|RES_2|REC_0|VEN_0|CL_394|NAT_mex|2022-08-19"
      ],
      "attributes":[
        "BULK"
      ]
    },
    {
      "source":2806,
      "target":2807,
      "directed":false,
      "length":0.00246664,
      "support":0.0,
      "removed":false,
      "sequences":[
        "ID_CEC-21-2569|ST_1|CODE_09007|SX_M|RISK_3|AGE_29|SES_1|SCO_3|CD4_2|DRUG_1|MET_NA|APP_1|RES_1|REC_0|VEN_1|CL_929|NAT_mex|2021-02-05",
        "ID_CEC-22-6394|ST_2|CODE_15058|SX_M|RISK_3|AGE_49|SES_1|SCO_2|CD4_1|DRUG_1|MET_NA|APP_1|RES_1|REC_0|VEN_1|CL_929|NAT_mex|2022-02-08"
      ],
      "attributes":[
        "BULK"
      ]
    },
    {
      "source":372,
      "target":375,
      "directed":false,
      "length":0.00671685,
      "support":0.0,
      "removed":false,
      "sequences":[
        "ID_CEC-21-2572|ST_1|CODE_09013|SX_M|RISK_3|AGE_32|SES_2|SCO_3|CD4_1|DRUG_1|MET_NA|APP_1|RES_1|REC_0|VEN_0|CL_27|NAT_mex|2021-02-08",
        "ID_CEC-21-4179|ST_1|CODE_09007|SX_M|RISK_3|AGE_24|SES_1|SCO_2|CD4_1|DRUG_0|MET_NA|APP_1|RES_1|REC_0|VEN_0|CL_27|NAT_mex|2021-07-02"
      ],
      "attributes":[
        "BULK"
      ]
    },
    {
      "source":372,
      "target":376,
      "directed":false,
      "length":0.0124417,
      "support":0.0,
      "removed":false,
      "sequences":[
        "ID_CEC-21-2572|ST_1|CODE_09013|SX_M|RISK_3|AGE_32|SES_2|SCO_3|CD4_1|DRUG_1|MET_NA|APP_1|RES_1|REC_0|VEN_0|CL_27|NAT_mex|2021-02-08",
        "ID_CEC-21-4216|ST_1|CODE_09007|SX_M|RISK_3|AGE_23|SES_1|SCO_2|CD4_2|DRUG_NA|MET_NA|APP_1|RES_5|REC_0|VEN_NA|CL_27|NAT_mex|2021-07-05"
      ],
      "attributes":[
        "BULK"
      ]
    },
    {
      "source":372,
      "target":379,
      "directed":false,
      "length":0.0124417,
      "support":0.0,
      "removed":false,
      "sequences":[
        "ID_CEC-21-2572|ST_1|CODE_09013|SX_M|RISK_3|AGE_32|SES_2|SCO_3|CD4_1|DRUG_1|MET_NA|APP_1|RES_1|REC_0|VEN_0|CL_27|NAT_mex|2021-02-08",
        "ID_CEC-22-6682|ST_1|CODE_09007|SX_F|RISK_4|AGE_18|SES_1|SCO_2|CD4_2|DRUG_0|MET_NA|APP_NA|RES_5|REC_0|VEN_NA|CL_27|NAT_mex|2022-03-04"
      ],
      "attributes":[
        "BULK"
      ]
    },
    {
      "source":456,
      "target":457,
      "directed":false,
      "length":0.0138751,
      "support":0.0,
      "removed":false,
      "sequences":[
        "ID_CEC-21-2573|ST_1|CODE_09002|SX_F|RISK_1|AGE_43|SES_2|SCO_3|CD4_1|DRUG_0|MET_NA|APP_NA|RES_1|REC_0|VEN_NA|CL_48|NAT_mex|2021-02-05",
        "ID_CEC-21-5429|ST_1|CODE_09005|SX_FT|RISK_4|AGE_30|SES_2|SCO_2|CD4_2|DRUG_1|MET_NA|APP_1|RES_1|REC_0|VEN_1|CL_48|NAT_mex|2021-11-03"
      ],
      "attributes":[
        "BULK"
      ]
    },
    {
      "source":456,
      "target":458,
      "directed":false,
      "length":0.0110141,
      "support":0.0,
      "removed":false,
      "sequences":[
        "ID_CEC-21-2573|ST_1|CODE_09002|SX_F|RISK_1|AGE_43|SES_2|SCO_3|CD4_1|DRUG_0|MET_NA|APP_NA|RES_1|REC_0|VEN_NA|CL_48|NAT_mex|2021-02-05",
        "ID_CEC-22-7464|ST_1|CODE_09011|SX_M|RISK_3|AGE_29|SES_1|SCO_2|CD4_3|DRUG_1|MET_NA|APP_1|RES_1|REC_0|VEN_1|CL_48|NAT_mex|2022-05-10"
      ],
      "attributes":[
        "BULK"
      ]
    },
    {
      "source":456,
      "target":460,
      "directed":false,
      "length":0.00635926,
      "support":0.0,
      "removed":false,
      "sequences":[
        "ID_CEC-21-2573|ST_1|CODE_09002|SX_F|RISK_1|AGE_43|SES_2|SCO_3|CD4_1|DRUG_0|MET_NA|APP_NA|RES_1|REC_0|VEN_NA|CL_48|NAT_mex|2021-02-05",
        "ID_CEC-22-8170|ST_1|CODE_09015|SX_FT|RISK_4|AGE_24|SES_2|SCO_2|CD4_1|DRUG_1|MET_NA|APP_1|RES_1|REC_0|VEN_1|CL_48|NAT_mex|2022-07-04"
      ],
      "attributes":[
        "BULK"
      ]
    },
    {
      "source":456,
      "target":461,
      "directed":false,
      "length":0.0110106,
      "support":0.0,
      "removed":false,
      "sequences":[
        "ID_CEC-21-2573|ST_1|CODE_09002|SX_F|RISK_1|AGE_43|SES_2|SCO_3|CD4_1|DRUG_0|MET_NA|APP_NA|RES_1|REC_0|VEN_NA|CL_48|NAT_mex|2021-02-05",
        "ID_CEC-22-8801|ST_1|CODE_09015|SX_M|RISK_3|AGE_20|SES_2|SCO_2|CD4_1|DRUG_1|MET_NA|APP_1|RES_1|REC_0|VEN_1|CL_48|NAT_mex|2022-08-30"
      ],
      "attributes":[
        "BULK"
      ]
    },
    {
      "source":456,
      "target":462,
      "directed":false,
      "length":0.0092176,
      "support":0.0,
      "removed":false,
      "sequences":[
        "ID_CEC-21-2573|ST_1|CODE_09002|SX_F|RISK_1|AGE_43|SES_2|SCO_3|CD4_1|DRUG_0|MET_NA|APP_NA|RES_1|REC_0|VEN_NA|CL_48|NAT_mex|2021-02-05",
        "ID_CEC-22-8898|ST_1|CODE_09005|SX_FT|RISK_NA|AGE_28|SES_2|SCO_1|CD4_2|DRUG_1|MET_0|APP_1|RES_1|REC_1|VEN_1|CL_48|NAT_mex|2022-09-06"
      ],
      "attributes":[
        "BULK"
      ]
    },
    {
      "source":1882,
      "target":1883,
      "directed":false,
      "length":0.00352982,
      "support":0.0,
      "removed":false,
      "sequences":[
        "ID_CEC-21-2574|ST_1|CODE_09016|SX_M|RISK_3|AGE_22|SES_1|SCO_2|CD4_2|DRUG_1|MET_NA|APP_1|RES_1|REC_0|VEN_0|CL_546|NAT_mex|2021-02-05",
        "ID_CEC-21-2655|ST_1|CODE_09003|SX_M|RISK_3|AGE_20|SES_2|SCO_3|CD4_1|DRUG_1|MET_NA|APP_1|RES_1|REC_0|VEN_1|CL_546|NAT_mex|2021-02-12"
      ],
      "attributes":[
        "BULK"
      ]
    },
    {
      "source":2808,
      "target":2809,
      "directed":false,
      "length":0.00957182,
      "support":0.0,
      "removed":false,
      "sequences":[
        "ID_CEC-21-2575|ST_1|CODE_09005|SX_M|RISK_3|AGE_26|SES_2|SCO_3|CD4_2|DRUG_0|MET_NA|APP_1|RES_1|REC_0|VEN_0|CL_426|NAT_mex|2021-02-05",
        "ID_CEC-22-5978|ST_2|CODE_15104|SX_M|RISK_3|AGE_22|SES_2|SCO_2|CD4_1|DRUG_0|MET_NA|APP_0|RES_1|REC_0|VEN_0|CL_426|NAT_mex|2022-01-04"
      ],
      "attributes":[
        "BULK"
      ]
    },
    {
      "source":1428,
      "target":1430,
      "directed":false,
      "length":0.00246588,
      "support":0.0,
      "removed":false,
      "sequences":[
        "ID_CEC-21-2581|ST_1|CODE_09007|SX_M|RISK_3|AGE_24|SES_2|SCO_2|CD4_1|DRUG_1|MET_NA|APP_0|RES_5|REC_0|VEN_0|CL_358|NAT_mex|2021-02-05",
        "ID_CEC-22-9380|ST_1|CODE_09007|SX_M|RISK_3|AGE_19|SES_1|SCO_2|CD4_2|DRUG_1|MET_NA|APP_1|RES_5|REC_1|VEN_0|CL_358|NAT_mex|2022-10-24"
      ],
      "attributes":[
        "BULK"
      ]
    },
    {
      "source":2113,
      "target":2114,
      "directed":false,
      "length":0.00636077,
      "support":0.0,
      "removed":false,
      "sequences":[
        "ID_CEC-21-2584|ST_2|CODE_15104|SX_M|RISK_3|AGE_29|SES_2|SCO_2|CD4_3|DRUG_1|MET_NA|APP_1|RES_6|REC_1|VEN_0|CL_624|NAT_mex|2021-02-05",
        "ID_CEC-22-7457|ST_2|CODE_15104|SX_M|RISK_3|AGE_25|SES_1|SCO_2|CD4_1|DRUG_1|MET_NA|APP_0|RES_1|REC_0|VEN_1|CL_624|NAT_mex|2022-05-10"
      ],
      "attributes":[
        "BULK"
      ]
    },
    {
      "source":2113,
      "target":2115,
      "directed":false,
      "length":0.00636528,
      "support":0.0,
      "removed":false,
      "sequences":[
        "ID_CEC-21-2584|ST_2|CODE_15104|SX_M|RISK_3|AGE_29|SES_2|SCO_2|CD4_3|DRUG_1|MET_NA|APP_1|RES_6|REC_1|VEN_0|CL_624|NAT_mex|2021-02-05",
        "ID_CEC-22-8884|ST_2|CODE_15104|SX_M|RISK_3|AGE_27|SES_2|SCO_3|CD4_2|DRUG_1|MET_NA|APP_1|RES_1|REC_0|VEN_1|CL_624|NAT_mex|2022-09-05"
      ],
      "attributes":[
        "BULK"
      ]
    },
    {
      "source":2810,
      "target":2811,
      "directed":false,
      "length":0.00459292,
      "support":0.0,
      "removed":false,
      "sequences":[
        "ID_CEC-21-2588|ST_1|CODE_09015|SX_M|RISK_3|AGE_42|SES_2|SCO_2|CD4_1|DRUG_NA|MET_NA|APP_0|RES_1|REC_0|VEN_0|CL_931|NAT_mex|2021-02-08",
        "ID_CEC-21-4563|ST_2|CODE_15011|SX_M|RISK_3|AGE_32|SES_2|SCO_2|CD4_2|DRUG_0|MET_NA|APP_0|RES_1|REC_0|VEN_0|CL_931|NAT_mex|2021-08-13"
      ],
      "attributes":[
        "BULK"
      ]
    },
    {
      "source":1190,
      "target":1191,
      "directed":false,
      "length":0.0038828,
      "support":0.0,
      "removed":false,
      "sequences":[
        "ID_CEC-21-2590|ST_2|CODE_15104|SX_M|RISK_3|AGE_31|SES_1|SCO_2|CD4_2|DRUG_0|MET_NA|APP_0|RES_6|REC_0|VEN_0|CL_51|NAT_mex|2021-02-08",
        "ID_CEC-21-4580|ST_1|CODE_09005|SX_M|RISK_3|AGE_32|SES_1|SCO_2|CD4_2|DRUG_0|MET_NA|APP_0|RES_2|REC_0|VEN_0|CL_51|NAT_mex|2021-08-16"
      ],
      "attributes":[
        "BULK"
      ]
    },
    {
      "source":1190,
      "target":1193,
      "directed":false,
      "length":0.00140814,
      "support":0.0,
      "removed":false,
      "sequences":[
        "ID_CEC-21-2590|ST_2|CODE_15104|SX_M|RISK_3|AGE_31|SES_1|SCO_2|CD4_2|DRUG_0|MET_NA|APP_0|RES_6|REC_0|VEN_0|CL_51|NAT_mex|2021-02-08",
        "ID_CEC-21-5361|ST_2|CODE_15013|SX_M|RISK_3|AGE_28|SES_2|SCO_3|CD4_2|DRUG_1|MET_NA|APP_0|RES_2|REC_0|VEN_0|CL_51|NAT_NA|2021-10-26"
      ],
      "attributes":[
        "BULK"
      ]
    },
    {
      "source":1300,
      "target":1302,
      "directed":false,
      "length":0.0124423,
      "support":0.0,
      "removed":false,
      "sequences":[
        "ID_CEC-21-2591|ST_2|CODE_15022|SX_M|RISK_3|AGE_26|SES_2|SCO_2|CD4_1|DRUG_0|MET_NA|APP_0|RES_2|REC_0|VEN_0|CL_449|NAT_mex|2021-02-08",
        "ID_CEC-21-5868|ST_1|CODE_09006|SX_M|RISK_3|AGE_21|SES_1|SCO_2|CD4_1|DRUG_1|MET_NA|APP_1|RES_1|REC_0|VEN_1|CL_449|NAT_mex|2021-12-08"
      ],
      "attributes":[
        "BULK"
      ]
    },
    {
      "source":2812,
      "target":2813,
      "directed":false,
      "length":0.00993105,
      "support":0.0,
      "removed":false,
      "sequences":[
        "ID_CEC-21-2599|ST_2|CODE_15020|SX_M|RISK_3|AGE_23|SES_2|SCO_2|CD4_1|DRUG_0|MET_NA|APP_0|RES_5|REC_0|VEN_0|CL_932|NAT_mex|2021-02-08",
        "ID_CEC-21-2704|ST_2|CODE_15020|SX_M|RISK_3|AGE_24|SES_2|SCO_2|CD4_1|DRUG_0|MET_NA|APP_1|RES_5|REC_0|VEN_1|CL_932|NAT_mex|2021-02-18"
      ],
      "attributes":[
        "BULK"
      ]
    },
    {
      "source":1388,
      "target":1389,
      "directed":false,
      "length":0.00813992,
      "support":0.0,
      "removed":false,
      "sequences":[
        "ID_CEC-21-2602|ST_2|CODE_15070|SX_M|RISK_3|AGE_29|SES_1|SCO_2|CD4_1|DRUG_1|MET_NA|APP_0|RES_2|REC_0|VEN_0|CL_454|NAT_mex|2021-02-08",
        "ID_CEC-21-5238|ST_1|CODE_09005|SX_M|RISK_3|AGE_37|SES_2|SCO_3|CD4_1|DRUG_1|MET_0|APP_1|RES_2|REC_0|VEN_1|CL_454|NAT_mex|2021-10-15"
      ],
      "attributes":[
        "BULK"
      ]
    },
    {
      "source":1388,
      "target":1390,
      "directed":false,
      "length":0.00494411,
      "support":0.0,
      "removed":false,
      "sequences":[
        "ID_CEC-21-2602|ST_2|CODE_15070|SX_M|RISK_3|AGE_29|SES_1|SCO_2|CD4_1|DRUG_1|MET_NA|APP_0|RES_2|REC_0|VEN_0|CL_454|NAT_mex|2021-02-08",
        "ID_CEC-22-8951|ST_2|CODE_15122|SX_M|RISK_3|AGE_24|SES_2|SCO_2|CD4_1|DRUG_0|MET_NA|APP_1|RES_2|REC_0|VEN_0|CL_454|NAT_mex|2022-09-12"
      ],
      "attributes":[
        "BULK"
      ]
    },
    {
      "source":2814,
      "target":2815,
      "directed":false,
      "length":0.000704847,
      "support":0.0,
      "removed":false,
      "sequences":[
        "ID_CEC-21-2608|ST_1|CODE_09015|SX_M|RISK_3|AGE_42|SES_2|SCO_3|CD4_2|DRUG_NA|MET_NA|APP_1|RES_1|REC_1|VEN_0|CL_933|NAT_mex|2021-02-09",
        "ID_CEC-21-5043|ST_1|CODE_09015|SX_M|RISK_3|AGE_22|SES_2|SCO_2|CD4_3|DRUG_0|MET_NA|APP_1|RES_1|REC_0|VEN_NA|CL_933|NAT_mex|2021-09-30"
      ],
      "attributes":[
        "BULK"
      ]
    },
    {
      "source":668,
      "target":669,
      "directed":false,
      "length":0.0110234,
      "support":0.0,
      "removed":false,
      "sequences":[
        "ID_CEC-21-2610|ST_1|CODE_09005|SX_M|RISK_3|AGE_33|SES_2|SCO_3|CD4_2|DRUG_1|MET_NA|APP_1|RES_1|REC_0|VEN_0|CL_396|NAT_mex|2021-02-09",
        "ID_CEC-21-2869|ST_1|CODE_09015|SX_M|RISK_3|AGE_27|SES_1|SCO_2|CD4_2|DRUG_0|MET_NA|APP_0|RES_1|REC_0|VEN_0|CL_396|NAT_mex|2021-03-05"
      ],
      "attributes":[
        "BULK"
      ]
    },
    {
      "source":668,
      "target":674,
      "directed":false,
      "length":0.0121011,
      "support":0.0,
      "removed":false,
      "sequences":[
        "ID_CEC-21-2610|ST_1|CODE_09005|SX_M|RISK_3|AGE_33|SES_2|SCO_3|CD4_2|DRUG_1|MET_NA|APP_1|RES_1|REC_0|VEN_0|CL_396|NAT_mex|2021-02-09",
        "ID_CEC-22-6278|ST_1|CODE_09007|SX_M|RISK_3|AGE_20|SES_1|SCO_3|CD4_2|DRUG_1|MET_NA|APP_1|RES_1|REC_0|VEN_NA|CL_396|NAT_mex|2022-01-27"
      ],
      "attributes":[
        "BULK"
      ]
    },
    {
      "source":1003,
      "target":1007,
      "directed":false,
      "length":0.0124509,
      "support":0.0,
      "removed":false,
      "sequences":[
        "ID_CEC-21-2616|ST_2|CODE_15058|SX_M|RISK_3|AGE_23|SES_2|SCO_2|CD4_1|DRUG_0|MET_NA|APP_1|RES_1|REC_0|VEN_1|CL_106|NAT_mex|2021-02-08",
        "ID_CEC-22-8588|ST_2|CODE_15058|SX_M|RISK_3|AGE_28|SES_2|SCO_2|CD4_1|DRUG_0|MET_NA|APP_1|RES_1|REC_0|VEN_1|CL_106|NAT_mex|2022-08-12"
      ],
      "attributes":[
        "BULK"
      ]
    },
    {
      "source":1305,
      "target":1306,
      "directed":false,
      "length":0.0129922,
      "support":0.0,
      "removed":false,
      "sequences":[
        "ID_CEC-21-2628|ST_1|CODE_09005|SX_M|RISK_3|AGE_26|SES_1|SCO_2|CD4_1|DRUG_0|MET_NA|APP_0|RES_2|REC_0|VEN_0|CL_424|NAT_mex|2021-02-10",
        "ID_CEC-21-3341|ST_1|CODE_09005|SX_M|RISK_3|AGE_22|SES_2|SCO_2|CD4_2|DRUG_1|MET_NA|APP_1|RES_1|REC_0|VEN_0|CL_424|NAT_mex|2021-04-19"
      ],
      "attributes":[
        "BULK"
      ]
    },
    {
      "source":1305,
      "target":1307,
      "directed":false,
      "length":0.0129686,
      "support":0.0,
      "removed":false,
      "sequences":[
        "ID_CEC-21-2628|ST_1|CODE_09005|SX_M|RISK_3|AGE_26|SES_1|SCO_2|CD4_1|DRUG_0|MET_NA|APP_0|RES_2|REC_0|VEN_0|CL_424|NAT_mex|2021-02-10",
        "ID_CEC-21-4676|ST_1|CODE_09015|SX_M|RISK_3|AGE_25|SES_2|SCO_2|CD4_1|DRUG_0|MET_NA|APP_0|RES_1|REC_0|VEN_1|CL_424|NAT_mex|2021-08-25"
      ],
      "attributes":[
        "BULK"
      ]
    },
    {
      "source":1305,
      "target":1309,
      "directed":false,
      "length":0.0132569,
      "support":0.0,
      "removed":false,
      "sequences":[
        "ID_CEC-21-2628|ST_1|CODE_09005|SX_M|RISK_3|AGE_26|SES_1|SCO_2|CD4_1|DRUG_0|MET_NA|APP_0|RES_2|REC_0|VEN_0|CL_424|NAT_mex|2021-02-10",
        "ID_CEC-22-8833|ST_2|CODE_15013|SX_M|RISK_3|AGE_20|SES_2|SCO_2|CD4_1|DRUG_0|MET_NA|APP_0|RES_1|REC_0|VEN_0|CL_424|NAT_mex|2022-09-01"
      ],
      "attributes":[
        "BULK"
      ]
    },
    {
      "source":2116,
      "target":2117,
      "directed":false,
      "length":0.00105606,
      "support":0.0,
      "removed":false,
      "sequences":[
        "ID_CEC-21-2631|ST_1|CODE_09010|SX_M|RISK_3|AGE_43|SES_1|SCO_2|CD4_1|DRUG_0|MET_NA|APP_1|RES_2|REC_0|VEN_0|CL_625|NAT_mex|2021-02-11",
        "ID_CEC-21-2650|ST_1|CODE_09010|SX_M|RISK_3|AGE_31|SES_2|SCO_3|CD4_2|DRUG_0|MET_NA|APP_1|RES_2|REC_0|VEN_1|CL_625|NAT_mex|2021-02-12"
      ],
      "attributes":[
        "BULK"
      ]
    },
    {
      "source":605,
      "target":606,
      "directed":false,
      "length":0.000352326,
      "support":0.0,
      "removed":false,
      "sequences":[
        "ID_CEC-21-2643|ST_1|CODE_09014|SX_M|RISK_3|AGE_24|SES_2|SCO_2|CD4_2|DRUG_1|MET_1|APP_1|RES_6|REC_0|VEN_1|CL_248|NAT_mex|2021-02-11",
        "ID_CEC-21-3586|ST_1|CODE_09015|SX_M|RISK_3|AGE_33|SES_2|SCO_3|CD4_2|DRUG_1|MET_NA|APP_1|RES_6|REC_0|VEN_0|CL_248|NAT_mex|2021-05-10"
      ],
      "attributes":[
        "BULK"
      ]
    },
    {
      "source":605,
      "target":607,
      "directed":false,
      "length":0.00923559,
      "support":0.0,
      "removed":false,
      "sequences":[
        "ID_CEC-21-2643|ST_1|CODE_09014|SX_M|RISK_3|AGE_24|SES_2|SCO_2|CD4_2|DRUG_1|MET_1|APP_1|RES_6|REC_0|VEN_1|CL_248|NAT_mex|2021-02-11",
        "ID_CEC-21-3710|ST_1|CODE_09007|SX_M|RISK_3|AGE_20|SES_1|SCO_2|CD4_3|DRUG_1|MET_NA|APP_0|RES_6|REC_0|VEN_0|CL_248|NAT_mex|2021-05-19"
      ],
      "attributes":[
        "BULK"
      ]
    },
    {
      "source":605,
      "target":610,
      "directed":false,
      "length":0.0106581,
      "support":0.0,
      "removed":false,
      "sequences":[
        "ID_CEC-21-2643|ST_1|CODE_09014|SX_M|RISK_3|AGE_24|SES_2|SCO_2|CD4_2|DRUG_1|MET_1|APP_1|RES_6|REC_0|VEN_1|CL_248|NAT_mex|2021-02-11",
        "ID_CEC-22-8594|ST_1|CODE_09015|SX_M|RISK_3|AGE_30|SES_2|SCO_3|CD4_2|DRUG_1|MET_NA|APP_0|RES_6|REC_0|VEN_0|CL_248|NAT_mex|2022-08-12"
      ],
      "attributes":[
        "BULK"
      ]
    },
    {
      "source":605,
      "target":611,
      "directed":false,
      "length":0.0110269,
      "support":0.0,
      "removed":false,
      "sequences":[
        "ID_CEC-21-2643|ST_1|CODE_09014|SX_M|RISK_3|AGE_24|SES_2|SCO_2|CD4_2|DRUG_1|MET_1|APP_1|RES_6|REC_0|VEN_1|CL_248|NAT_mex|2021-02-11",
        "ID_CEC-22-9600|ST_1|CODE_09005|SX_M|RISK_3|AGE_22|SES_2|SCO_2|CD4_2|DRUG_1|MET_NA|APP_0|RES_6|REC_0|VEN_1|CL_248|NAT_mex|2022-11-15"
      ],
      "attributes":[
        "BULK"
      ]
    },
    {
      "source":1598,
      "target":1596,
      "directed":false,
      "length":0.0113818,
      "support":0.0,
      "removed":false,
      "sequences":[
        "ID_CEC-21-2644|ST_1|CODE_09013|SX_M|RISK_3|AGE_21|SES_2|SCO_2|CD4_2|DRUG_0|MET_NA|APP_1|RES_1|REC_0|VEN_0|CL_610|NAT_mex|2021-02-12",
        "ID_CEC-21-4931|ST_1|CODE_07106|SX_M|RISK_3|AGE_21|SES_2|SCO_2|CD4_1|DRUG_0|MET_NA|APP_1|RES_1|REC_0|VEN_1|CL_610|NAT_mex|2021-09-22"
      ],
      "attributes":[
        "BULK"
      ]
    },
    {
      "source":1130,
      "target":1132,
      "directed":false,
      "length":0.00814687,
      "support":0.0,
      "removed":false,
      "sequences":[
        "ID_CEC-21-2645|ST_2|CODE_15058|SX_M|RISK_3|AGE_21|SES_2|SCO_2|CD4_2|DRUG_NA|MET_NA|APP_1|RES_1|REC_0|VEN_0|CL_432|NAT_mex|2021-02-12",
        "ID_CEC-21-4860|ST_2|CODE_15058|SX_M|RISK_3|AGE_21|SES_2|SCO_2|CD4_2|DRUG_0|MET_NA|APP_1|RES_1|REC_1|VEN_0|CL_432|NAT_mex|2021-09-15"
      ],
      "attributes":[
        "BULK"
      ]
    },
    {
      "source":2816,
      "target":2817,
      "directed":false,
      "length":0.0070711,
      "support":0.0,
      "removed":false,
      "sequences":[
        "ID_CEC-21-2646|ST_1|CODE_09011|SX_M|RISK_3|AGE_49|SES_2|SCO_2|CD4_1|DRUG_1|MET_NA|APP_0|RES_1|REC_0|VEN_0|CL_936|NAT_mex|2021-02-12",
        "ID_CEC-21-2647|ST_1|CODE_09011|SX_M|RISK_3|AGE_33|SES_1|SCO_2|CD4_2|DRUG_1|MET_NA|APP_0|RES_1|REC_0|VEN_0|CL_936|NAT_mex|2021-02-12"
      ],
      "attributes":[
        "BULK"
      ]
    },
    {
      "source":953,
      "target":954,
      "directed":false,
      "length":0.00352754,
      "support":0.0,
      "removed":false,
      "sequences":[
        "ID_CEC-21-2648|ST_1|CODE_09008|SX_M|RISK_3|AGE_24|SES_1|SCO_2|CD4_2|DRUG_0|MET_NA|APP_0|RES_1|REC_0|VEN_0|CL_308|NAT_mex|2021-02-12",
        "ID_CEC-21-3088|ST_1|CODE_09008|SX_M|RISK_3|AGE_25|SES_1|SCO_2|CD4_2|DRUG_0|MET_NA|APP_0|RES_1|REC_0|VEN_NA|CL_308|NAT_mex|2021-03-25"
      ],
      "attributes":[
        "BULK"
      ]
    },
    {
      "source":2117,
      "target":2118,
      "directed":false,
      "length":0.00885447,
      "support":0.0,
      "removed":false,
      "sequences":[
        "ID_CEC-21-2650|ST_1|CODE_09010|SX_M|RISK_3|AGE_31|SES_2|SCO_3|CD4_2|DRUG_0|MET_NA|APP_1|RES_2|REC_0|VEN_1|CL_625|NAT_mex|2021-02-12",
        "ID_CEC-22-8309|ST_1|CODE_09002|SX_M|RISK_NA|AGE_35|SES_NA|SCO_NA|CD4_1|DRUG_NA|MET_NA|APP_NA|RES_1|REC_0|VEN_NA|CL_625|NAT_NA|2022-07-14"
      ],
      "attributes":[
        "BULK"
      ]
    },
    {
      "source":2819,
      "target":2818,
      "directed":false,
      "length":0.000704529,
      "support":0.0,
      "removed":false,
      "sequences":[
        "ID_CEC-21-2651|ST_1|CODE_09007|SX_M|RISK_3|AGE_26|SES_1|SCO_2|CD4_2|DRUG_1|MET_1|APP_0|RES_4|REC_0|VEN_1|CL_937|NAT_mex|2021-02-12",
        "ID_CEC-21-3471|ST_1|CODE_09007|SX_M|RISK_3|AGE_34|SES_1|SCO_3|CD4_2|DRUG_1|MET_NA|APP_1|RES_1|REC_1|VEN_0|CL_937|NAT_mex|2021-04-28"
      ],
      "attributes":[
        "BULK"
      ]
    },
    {
      "source":1580,
      "target":1582,
      "directed":false,
      "length":0.0124406,
      "support":0.0,
      "removed":false,
      "sequences":[
        "ID_CEC-21-2661|ST_2|CODE_15033|SX_M|RISK_3|AGE_33|SES_1|SCO_3|CD4_1|DRUG_0|MET_NA|APP_1|RES_5|REC_0|VEN_0|CL_55|NAT_mex|2021-02-15",
        "ID_CEC-21-5588|ST_1|CODE_09015|SX_M|RISK_3|AGE_40|SES_1|SCO_3|CD4_2|DRUG_1|MET_NA|APP_1|RES_5|REC_1|VEN_0|CL_55|NAT_mex|2021-11-18"
      ],
      "attributes":[
        "BULK"
      ]
    },
    {
      "source":36,
      "target":44,
      "directed":false,
      "length":0.00246886,
      "support":0.0,
      "removed":false,
      "sequences":[
        "ID_CEC-21-2667|ST_1|CODE_09005|SX_M|RISK_3|AGE_27|SES_2|SCO_3|CD4_1|DRUG_NA|MET_NA|APP_1|RES_1|REC_0|VEN_1|CL_10|NAT_mex|2021-02-15",
        "ID_CEC-22-6868|ST_1|CODE_07106|SX_M|RISK_3|AGE_33|SES_2|SCO_3|CD4_1|DRUG_1|MET_NA|APP_1|RES_1|REC_0|VEN_0|CL_10|NAT_mex|2022-03-18"
      ],
      "attributes":[
        "BULK"
      ]
    },
    {
      "source":292,
      "target":293,
      "directed":false,
      "length":0.00707505,
      "support":0.0,
      "removed":false,
      "sequences":[
        "ID_CEC-21-2670|ST_2|CODE_15122|SX_M|RISK_3|AGE_24|SES_2|SCO_2|CD4_1|DRUG_0|MET_NA|APP_0|RES_1|REC_0|VEN_0|CL_97|NAT_mex|2021-02-15",
        "ID_CEC-21-3790|ST_1|CODE_09015|SX_M|RISK_3|AGE_31|SES_1|SCO_2|CD4_1|DRUG_0|MET_NA|APP_0|RES_1|REC_0|VEN_1|CL_97|NAT_mex|2021-05-26"
      ],
      "attributes":[
        "BULK"
      ]
    },
    {
      "source":292,
      "target":295,
      "directed":false,
      "length":0.00921563,
      "support":0.0,
      "removed":false,
      "sequences":[
        "ID_CEC-21-2670|ST_2|CODE_15122|SX_M|RISK_3|AGE_24|SES_2|SCO_2|CD4_1|DRUG_0|MET_NA|APP_0|RES_1|REC_0|VEN_0|CL_97|NAT_mex|2021-02-15",
        "ID_CEC-21-4406|ST_1|CODE_09014|SX_M|RISK_3|AGE_27|SES_2|SCO_2|CD4_1|DRUG_0|MET_NA|APP_1|RES_2|REC_0|VEN_1|CL_97|NAT_mex|2021-07-22"
      ],
      "attributes":[
        "BULK"
      ]
    },
    {
      "source":292,
      "target":297,
      "directed":false,
      "length":0.0102888,
      "support":0.0,
      "removed":false,
      "sequences":[
        "ID_CEC-21-2670|ST_2|CODE_15122|SX_M|RISK_3|AGE_24|SES_2|SCO_2|CD4_1|DRUG_0|MET_NA|APP_0|RES_1|REC_0|VEN_0|CL_97|NAT_mex|2021-02-15",
        "ID_CEC-21-4756|ST_2|CODE_15031|SX_M|RISK_3|AGE_23|SES_1|SCO_3|CD4_1|DRUG_0|MET_NA|APP_1|RES_1|REC_0|VEN_NA|CL_97|NAT_mex|2021-09-01"
      ],
      "attributes":[
        "BULK"
      ]
    },
    {
      "source":292,
      "target":298,
      "directed":false,
      "length":0.0135093,
      "support":0.0,
      "removed":false,
      "sequences":[
        "ID_CEC-21-2670|ST_2|CODE_15122|SX_M|RISK_3|AGE_24|SES_2|SCO_2|CD4_1|DRUG_0|MET_NA|APP_0|RES_1|REC_0|VEN_0|CL_97|NAT_mex|2021-02-15",
        "ID_CEC-21-5004|ST_1|CODE_09005|SX_M|RISK_3|AGE_19|SES_2|SCO_2|CD4_2|DRUG_1|MET_NA|APP_0|RES_1|REC_0|VEN_0|CL_97|NAT_mex|2021-09-28"
      ],
      "attributes":[
        "BULK"
      ]
    },
    {
      "source":1594,
      "target":1592,
      "directed":false,
      "length":0.01029,
      "support":0.0,
      "removed":false,
      "sequences":[
        "ID_CEC-21-2672|ST_1|CODE_09007|SX_M|RISK_3|AGE_23|SES_2|SCO_2|CD4_1|DRUG_0|MET_NA|APP_1|RES_1|REC_0|VEN_0|CL_493|NAT_mex|2021-02-16",
        "ID_CEC-21-3099|ST_1|CODE_09005|SX_M|RISK_3|AGE_31|SES_2|SCO_3|CD4_1|DRUG_1|MET_NA|APP_1|RES_1|REC_0|VEN_0|CL_493|NAT_NA|2021-03-26"
      ],
      "attributes":[
        "BULK"
      ]
    },
    {
      "source":1594,
      "target":1593,
      "directed":false,
      "length":0.00814964,
      "support":0.0,
      "removed":false,
      "sequences":[
        "ID_CEC-21-2672|ST_1|CODE_09007|SX_M|RISK_3|AGE_23|SES_2|SCO_2|CD4_1|DRUG_0|MET_NA|APP_1|RES_1|REC_0|VEN_0|CL_493|NAT_mex|2021-02-16",
        "ID_CEC-21-3338|ST_1|CODE_09016|SX_M|RISK_3|AGE_29|SES_2|SCO_3|CD4_1|DRUG_0|MET_NA|APP_1|RES_1|REC_0|VEN_0|CL_493|NAT_mex|2021-04-19"
      ],
      "attributes":[
        "BULK"
      ]
    },
    {
      "source":530,
      "target":532,
      "directed":false,
      "length":0.00423583,
      "support":0.0,
      "removed":false,
      "sequences":[
        "ID_CEC-21-2673|ST_1|CODE_09003|SX_M|RISK_3|AGE_38|SES_2|SCO_3|CD4_3|DRUG_0|MET_NA|APP_1|RES_1|REC_0|VEN_0|CL_53|NAT_mex|2021-02-16",
        "ID_CEC-21-3818|ST_1|CODE_09015|SX_M|RISK_3|AGE_29|SES_1|SCO_3|CD4_1|DRUG_0|MET_NA|APP_0|RES_3|REC_0|VEN_0|CL_53|NAT_mex|2021-05-31"
      ],
      "attributes":[
        "BULK"
      ]
    },
    {
      "source":304,
      "target":305,
      "directed":false,
      "length":0.0138761,
      "support":0.0,
      "removed":false,
      "sequences":[
        "ID_CEC-21-2675|ST_1|CODE_09008|SX_M|RISK_3|AGE_20|SES_2|SCO_2|CD4_1|DRUG_1|MET_NA|APP_0|RES_1|REC_0|VEN_0|CL_388|NAT_mex|2021-02-16",
        "ID_CEC-21-3523|ST_2|CODE_15103|SX_FT|RISK_4|AGE_27|SES_2|SCO_2|CD4_1|DRUG_NA|MET_NA|APP_NA|RES_1|REC_0|VEN_NA|CL_388|NAT_mex|2021-05-03"
      ],
      "attributes":[
        "BULK"
      ]
    },
    {
      "source":304,
      "target":306,
      "directed":false,
      "length":0.00105602,
      "support":0.0,
      "removed":false,
      "sequences":[
        "ID_CEC-21-2675|ST_1|CODE_09008|SX_M|RISK_3|AGE_20|SES_2|SCO_2|CD4_1|DRUG_1|MET_NA|APP_0|RES_1|REC_0|VEN_0|CL_388|NAT_mex|2021-02-16",
        "ID_CEC-21-3813|ST_1|CODE_09008|SX_M|RISK_3|AGE_26|SES_2|SCO_3|CD4_2|DRUG_0|MET_NA|APP_0|RES_1|REC_1|VEN_0|CL_388|NAT_mex|2021-05-31"
      ],
      "attributes":[
        "BULK"
      ]
    },
    {
      "source":304,
      "target":307,
      "directed":false,
      "length":0.0035275,
      "support":0.0,
      "removed":false,
      "sequences":[
        "ID_CEC-21-2675|ST_1|CODE_09008|SX_M|RISK_3|AGE_20|SES_2|SCO_2|CD4_1|DRUG_1|MET_NA|APP_0|RES_1|REC_0|VEN_0|CL_388|NAT_mex|2021-02-16",
        "ID_CEC-21-4736|ST_1|CODE_09008|SX_M|RISK_3|AGE_23|SES_2|SCO_2|CD4_2|DRUG_0|MET_NA|APP_0|RES_1|REC_0|VEN_0|CL_388|NAT_mex|2021-09-01"
      ],
      "attributes":[
        "BULK"
      ]
    },
    {
      "source":304,
      "target":308,
      "directed":false,
      "length":0.00211345,
      "support":0.0,
      "removed":false,
      "sequences":[
        "ID_CEC-21-2675|ST_1|CODE_09008|SX_M|RISK_3|AGE_20|SES_2|SCO_2|CD4_1|DRUG_1|MET_NA|APP_0|RES_1|REC_0|VEN_0|CL_388|NAT_mex|2021-02-16",
        "ID_CEC-21-5198|ST_1|CODE_09012|SX_M|RISK_3|AGE_27|SES_2|SCO_2|CD4_2|DRUG_1|MET_NA|APP_0|RES_1|REC_1|VEN_0|CL_388|NAT_mex|2021-10-13"
      ],
      "attributes":[
        "BULK"
      ]
    },
    {
      "source":304,
      "target":309,
      "directed":false,
      "length":0.00140855,
      "support":0.0,
      "removed":false,
      "sequences":[
        "ID_CEC-21-2675|ST_1|CODE_09008|SX_M|RISK_3|AGE_20|SES_2|SCO_2|CD4_1|DRUG_1|MET_NA|APP_0|RES_1|REC_0|VEN_0|CL_388|NAT_mex|2021-02-16",
        "ID_CEC-21-5233|ST_1|CODE_09008|SX_M|RISK_3|AGE_21|SES_1|SCO_1|CD4_2|DRUG_0|MET_NA|APP_1|RES_1|REC_0|VEN_0|CL_388|NAT_mex|2021-10-15"
      ],
      "attributes":[
        "BULK"
      ]
    },
    {
      "source":304,
      "target":310,
      "directed":false,
      "length":0.00459057,
      "support":0.0,
      "removed":false,
      "sequences":[
        "ID_CEC-21-2675|ST_1|CODE_09008|SX_M|RISK_3|AGE_20|SES_2|SCO_2|CD4_1|DRUG_1|MET_NA|APP_0|RES_1|REC_0|VEN_0|CL_388|NAT_mex|2021-02-16",
        "ID_CEC-22-6075|ST_1|CODE_09012|SX_M|RISK_3|AGE_30|SES_2|SCO_3|CD4_2|DRUG_1|MET_NA|APP_0|RES_1|REC_0|VEN_0|CL_388|NAT_mex|2022-01-11"
      ],
      "attributes":[
        "BULK"
      ]
    },
    {
      "source":304,
      "target":311,
      "directed":false,
      "length":0.0042373,
      "support":0.0,
      "removed":false,
      "sequences":[
        "ID_CEC-21-2675|ST_1|CODE_09008|SX_M|RISK_3|AGE_20|SES_2|SCO_2|CD4_1|DRUG_1|MET_NA|APP_0|RES_1|REC_0|VEN_0|CL_388|NAT_mex|2021-02-16",
        "ID_CEC-22-6832|ST_1|CODE_09008|SX_M|RISK_3|AGE_23|SES_1|SCO_2|CD4_2|DRUG_0|MET_NA|APP_0|RES_1|REC_0|VEN_0|CL_388|NAT_mex|2022-03-16"
      ],
      "attributes":[
        "BULK"
      ]
    },
    {
      "source":304,
      "target":312,
      "directed":false,
      "length":0.000351718,
      "support":0.0,
      "removed":false,
      "sequences":[
        "ID_CEC-21-2675|ST_1|CODE_09008|SX_M|RISK_3|AGE_20|SES_2|SCO_2|CD4_1|DRUG_1|MET_NA|APP_0|RES_1|REC_0|VEN_0|CL_388|NAT_mex|2021-02-16",
        "ID_CEC-22-7611|ST_1|CODE_09008|SX_M|RISK_2|AGE_42|SES_1|SCO_3|CD4_1|DRUG_1|MET_NA|APP_0|RES_1|REC_0|VEN_0|CL_388|NAT_mex|2022-05-20"
      ],
      "attributes":[
        "BULK"
      ]
    },
    {
      "source":304,
      "target":313,
      "directed":false,
      "length":0.00105576,
      "support":0.0,
      "removed":false,
      "sequences":[
        "ID_CEC-21-2675|ST_1|CODE_09008|SX_M|RISK_3|AGE_20|SES_2|SCO_2|CD4_1|DRUG_1|MET_NA|APP_0|RES_1|REC_0|VEN_0|CL_388|NAT_mex|2021-02-16",
        "ID_CEC-22-8162|ST_1|CODE_09008|SX_M|RISK_3|AGE_21|SES_1|SCO_2|CD4_2|DRUG_1|MET_NA|APP_1|RES_1|REC_0|VEN_0|CL_388|NAT_mex|2022-07-01"
      ],
      "attributes":[
        "BULK"
      ]
    },
    {
      "source":304,
      "target":314,
      "directed":false,
      "length":0.00352757,
      "support":0.0,
      "removed":false,
      "sequences":[
        "ID_CEC-21-2675|ST_1|CODE_09008|SX_M|RISK_3|AGE_20|SES_2|SCO_2|CD4_1|DRUG_1|MET_NA|APP_0|RES_1|REC_0|VEN_0|CL_388|NAT_mex|2021-02-16",
        "ID_CEC-22-9446|ST_1|CODE_09012|SX_M|RISK_3|AGE_18|SES_2|SCO_2|CD4_1|DRUG_1|MET_NA|APP_0|RES_1|REC_0|VEN_0|CL_388|NAT_mex|2022-10-28"
      ],
      "attributes":[
        "BULK"
      ]
    },
    {
      "source":2820,
      "target":2821,
      "directed":false,
      "length":0.0129869,
      "support":0.0,
      "removed":false,
      "sequences":[
        "ID_CEC-21-2678|ST_1|CODE_09007|SX_M|RISK_NA|AGE_26|SES_NA|SCO_2|CD4_1|DRUG_NA|MET_NA|APP_NA|RES_1|REC_0|VEN_NA|CL_626|NAT_mex|2021-02-16",
        "ID_CEC-21-5278|ST_1|CODE_09007|SX_M|RISK_3|AGE_35|SES_1|SCO_2|CD4_1|DRUG_0|MET_NA|APP_0|RES_1|REC_0|VEN_0|CL_626|NAT_mex|2021-10-19"
      ],
      "attributes":[
        "BULK"
      ]
    },
    {
      "source":1644,
      "target":1645,
      "directed":false,
      "length":0.00494518,
      "support":0.0,
      "removed":false,
      "sequences":[
        "ID_CEC-21-2679|ST_1|CODE_09007|SX_M|RISK_3|AGE_30|SES_2|SCO_3|CD4_2|DRUG_1|MET_NA|APP_0|RES_2|REC_0|VEN_0|CL_565|NAT_mex|2021-02-17",
        "ID_CEC-21-4725|ST_2|CODE_15033|SX_M|RISK_2|AGE_44|SES_2|SCO_3|CD4_1|DRUG_0|MET_NA|APP_0|RES_2|REC_0|VEN_0|CL_565|NAT_mex|2021-09-01"
      ],
      "attributes":[
        "BULK"
      ]
    },
    {
      "source":1644,
      "target":1647,
      "directed":false,
      "length":0.010296,
      "support":0.0,
      "removed":false,
      "sequences":[
        "ID_CEC-21-2679|ST_1|CODE_09007|SX_M|RISK_3|AGE_30|SES_2|SCO_3|CD4_2|DRUG_1|MET_NA|APP_0|RES_2|REC_0|VEN_0|CL_565|NAT_mex|2021-02-17",
        "ID_CEC-22-9201|ST_2|CODE_15060|SX_M|RISK_3|AGE_34|SES_1|SCO_2|CD4_1|DRUG_1|MET_NA|APP_1|RES_2|REC_0|VEN_0|CL_565|NAT_mex|2022-10-04"
      ],
      "attributes":[
        "BULK"
      ]
    },
    {
      "source":2822,
      "target":2823,
      "directed":false,
      "length":0.00211372,
      "support":0.0,
      "removed":false,
      "sequences":[
        "ID_CEC-21-2684|ST_1|CODE_09016|SX_M|RISK_3|AGE_42|SES_1|SCO_3|CD4_1|DRUG_NA|MET_NA|APP_NA|RES_1|REC_0|VEN_NA|CL_939|NAT_mex|2021-02-17",
        "ID_CEC-22-7304|ST_1|CODE_09014|SX_M|RISK_3|AGE_25|SES_2|SCO_2|CD4_2|DRUG_0|MET_NA|APP_0|RES_1|REC_1|VEN_1|CL_939|NAT_mex|2022-04-27"
      ],
      "attributes":[
        "BULK"
      ]
    },
    {
      "source":2824,
      "target":2825,
      "directed":false,
      "length":0.0117295,
      "support":0.0,
      "removed":false,
      "sequences":[
        "ID_CEC-21-2686|ST_1|CODE_09006|SX_M|RISK_3|AGE_24|SES_2|SCO_2|CD4_2|DRUG_1|MET_NA|APP_1|RES_1|REC_0|VEN_0|CL_627|NAT_mex|2021-02-17",
        "ID_CEC-22-8464|ST_1|CODE_09009|SX_M|RISK_3|AGE_28|SES_2|SCO_2|CD4_2|DRUG_1|MET_1|APP_1|RES_1|REC_0|VEN_1|CL_627|NAT_mex|2022-08-03"
      ],
      "attributes":[
        "BULK"
      ]
    },
    {
      "source":2826,
      "target":2827,
      "directed":false,
      "length":0.00388062,
      "support":0.0,
      "removed":false,
      "sequences":[
        "ID_CEC-21-2689|ST_2|CODE_15033|SX_M|RISK_3|AGE_27|SES_1|SCO_2|CD4_2|DRUG_0|MET_NA|APP_1|RES_1|REC_0|VEN_0|CL_940|NAT_mex|2021-02-17",
        "ID_CEC-21-5942|ST_1|CODE_09007|SX_M|RISK_3|AGE_27|SES_1|SCO_3|CD4_1|DRUG_1|MET_NA|APP_0|RES_1|REC_0|VEN_NA|CL_940|NAT_mex|2021-12-14"
      ],
      "attributes":[
        "BULK"
      ]
    },
    {
      "source":247,
      "target":243,
      "directed":false,
      "length":0.00993326,
      "support":0.0,
      "removed":false,
      "sequences":[
        "ID_CEC-21-2690|ST_1|CODE_09004|SX_M|RISK_3|AGE_54|SES_2|SCO_3|CD4_2|DRUG_1|MET_NA|APP_0|RES_1|REC_1|VEN_0|CL_63|NAT_mex|2021-02-18",
        "ID_CEC-21-3938|ST_2|CODE_15033|SX_M|RISK_3|AGE_29|SES_2|SCO_2|CD4_1|DRUG_0|MET_NA|APP_0|RES_1|REC_0|VEN_0|CL_63|NAT_mex|2021-06-10"
      ],
      "attributes":[
        "BULK"
      ]
    },
    {
      "source":247,
      "target":244,
      "directed":false,
      "length":0.01065,
      "support":0.0,
      "removed":false,
      "sequences":[
        "ID_CEC-21-2690|ST_1|CODE_09004|SX_M|RISK_3|AGE_54|SES_2|SCO_3|CD4_2|DRUG_1|MET_NA|APP_0|RES_1|REC_1|VEN_0|CL_63|NAT_mex|2021-02-18",
        "ID_CEC-21-4206|ST_2|CODE_15104|SX_M|RISK_3|AGE_37|SES_2|SCO_3|CD4_1|DRUG_0|MET_NA|APP_0|RES_1|REC_0|VEN_0|CL_63|NAT_mex|2021-07-05"
      ],
      "attributes":[
        "BULK"
      ]
    },
    {
      "source":2828,
      "target":2829,
      "directed":false,
      "length":0.00353194,
      "support":0.0,
      "removed":false,
      "sequences":[
        "ID_CEC-21-2691|ST_1|CODE_09012|SX_M|RISK_3|AGE_28|SES_2|SCO_3|CD4_1|DRUG_1|MET_NA|APP_1|RES_1|REC_0|VEN_1|CL_941|NAT_mex|2021-02-18",
        "ID_CEC-21-5136|ST_1|CODE_09006|SX_M|RISK_3|AGE_31|SES_2|SCO_3|CD4_2|DRUG_0|MET_NA|APP_1|RES_1|REC_0|VEN_1|CL_941|NAT_mex|2021-10-08"
      ],
      "attributes":[
        "BULK"
      ]
    },
    {
      "source":421,
      "target":422,
      "directed":false,
      "length":0.00958354,
      "support":0.0,
      "removed":false,
      "sequences":[
        "ID_CEC-21-2693|ST_2|CODE_15033|SX_M|RISK_3|AGE_28|SES_1|SCO_3|CD4_2|DRUG_1|MET_NA|APP_1|RES_1|REC_0|VEN_0|CL_391|NAT_mex|2021-02-18",
        "ID_CEC-21-2896|ST_2|CODE_15033|SX_M|RISK_3|AGE_29|SES_1|SCO_3|CD4_2|DRUG_1|MET_NA|APP_1|RES_1|REC_1|VEN_1|CL_391|NAT_mex|2021-02-23"
      ],
      "attributes":[
        "BULK"
      ]
    },
    {
      "source":421,
      "target":423,
      "directed":false,
      "length":0.00176352,
      "support":0.0,
      "removed":false,
      "sequences":[
        "ID_CEC-21-2693|ST_2|CODE_15033|SX_M|RISK_3|AGE_28|SES_1|SCO_3|CD4_2|DRUG_1|MET_NA|APP_1|RES_1|REC_0|VEN_0|CL_391|NAT_mex|2021-02-18",
        "ID_CEC-21-3192|ST_2|CODE_15033|SX_M|RISK_3|AGE_36|SES_2|SCO_2|CD4_2|DRUG_0|MET_NA|APP_1|RES_1|REC_1|VEN_0|CL_391|NAT_mex|2021-04-06"
      ],
      "attributes":[
        "BULK"
      ]
    },
    {
      "source":421,
      "target":424,
      "directed":false,
      "length":0.0117251,
      "support":0.0,
      "removed":false,
      "sequences":[
        "ID_CEC-21-2693|ST_2|CODE_15033|SX_M|RISK_3|AGE_28|SES_1|SCO_3|CD4_2|DRUG_1|MET_NA|APP_1|RES_1|REC_0|VEN_0|CL_391|NAT_mex|2021-02-18",
        "ID_CEC-21-4242|ST_2|CODE_15033|SX_M|RISK_3|AGE_21|SES_2|SCO_2|CD4_2|DRUG_0|MET_NA|APP_1|RES_1|REC_0|VEN_1|CL_391|NAT_mex|2021-07-08"
      ],
      "attributes":[
        "BULK"
      ]
    },
    {
      "source":421,
      "target":425,
      "directed":false,
      "length":0.0128086,
      "support":0.0,
      "removed":false,
      "sequences":[
        "ID_CEC-21-2693|ST_2|CODE_15033|SX_M|RISK_3|AGE_28|SES_1|SCO_3|CD4_2|DRUG_1|MET_NA|APP_1|RES_1|REC_0|VEN_0|CL_391|NAT_mex|2021-02-18",
        "ID_CEC-21-4546|ST_1|CODE_09016|SX_M|RISK_3|AGE_33|SES_2|SCO_3|CD4_1|DRUG_0|MET_NA|APP_1|RES_1|REC_0|VEN_0|CL_391|NAT_mex|2021-08-12"
      ],
      "attributes":[
        "BULK"
      ]
    },
    {
      "source":421,
      "target":426,
      "directed":false,
      "length":0.00859412,
      "support":0.0,
      "removed":false,
      "sequences":[
        "ID_CEC-21-2693|ST_2|CODE_15033|SX_M|RISK_3|AGE_28|SES_1|SCO_3|CD4_2|DRUG_1|MET_NA|APP_1|RES_1|REC_0|VEN_0|CL_391|NAT_mex|2021-02-18",
        "ID_CEC-22-6536|ST_1|CODE_09014|SX_M|RISK_3|AGE_44|SES_2|SCO_2|CD4_1|DRUG_1|MET_NA|APP_1|RES_1|REC_0|VEN_1|CL_391|NAT_mex|2022-02-18"
      ],
      "attributes":[
        "BULK"
      ]
    },
    {
      "source":421,
      "target":427,
      "directed":false,
      "length":0.0110242,
      "support":0.0,
      "removed":false,
      "sequences":[
        "ID_CEC-21-2693|ST_2|CODE_15033|SX_M|RISK_3|AGE_28|SES_1|SCO_3|CD4_2|DRUG_1|MET_NA|APP_1|RES_1|REC_0|VEN_0|CL_391|NAT_mex|2021-02-18",
        "ID_CEC-22-6748|ST_2|CODE_15033|SX_M|RISK_3|AGE_19|SES_2|SCO_2|CD4_2|DRUG_0|MET_NA|APP_1|RES_2|REC_1|VEN_0|CL_391|NAT_mex|2022-03-10"
      ],
      "attributes":[
        "BULK"
      ]
    },
    {
      "source":421,
      "target":428,
      "directed":false,
      "length":0.00529979,
      "support":0.0,
      "removed":false,
      "sequences":[
        "ID_CEC-21-2693|ST_2|CODE_15033|SX_M|RISK_3|AGE_28|SES_1|SCO_3|CD4_2|DRUG_1|MET_NA|APP_1|RES_1|REC_0|VEN_0|CL_391|NAT_mex|2021-02-18",
        "ID_CEC-22-7723|ST_2|CODE_15033|SX_M|RISK_3|AGE_19|SES_2|SCO_2|CD4_3|DRUG_0|MET_NA|APP_1|RES_1|REC_0|VEN_0|CL_391|NAT_mex|2022-05-30"
      ],
      "attributes":[
        "BULK"
      ]
    },
    {
      "source":421,
      "target":429,
      "directed":false,
      "length":0.0111887,
      "support":0.0,
      "removed":false,
      "sequences":[
        "ID_CEC-21-2693|ST_2|CODE_15033|SX_M|RISK_3|AGE_28|SES_1|SCO_3|CD4_2|DRUG_1|MET_NA|APP_1|RES_1|REC_0|VEN_0|CL_391|NAT_mex|2021-02-18",
        "ID_CEC-22-7904|ST_1|CODE_09005|SX_M|RISK_2|AGE_31|SES_2|SCO_2|CD4_1|DRUG_0|MET_NA|APP_1|RES_1|REC_0|VEN_1|CL_391|NAT_mex|2022-06-09"
      ],
      "attributes":[
        "BULK"
      ]
    },
    {
      "source":421,
      "target":430,
      "directed":false,
      "length":0.00282209,
      "support":0.0,
      "removed":false,
      "sequences":[
        "ID_CEC-21-2693|ST_2|CODE_15033|SX_M|RISK_3|AGE_28|SES_1|SCO_3|CD4_2|DRUG_1|MET_NA|APP_1|RES_1|REC_0|VEN_0|CL_391|NAT_mex|2021-02-18",
        "ID_CEC-22-8784|ST_1|CODE_09003|SX_M|RISK_3|AGE_31|SES_1|SCO_2|CD4_2|DRUG_NA|MET_NA|APP_1|RES_1|REC_0|VEN_1|CL_391|NAT_mex|2022-08-29"
      ],
      "attributes":[
        "BULK"
      ]
    },
    {
      "source":421,
      "target":431,
      "directed":false,
      "length":0.00105605,
      "support":0.0,
      "removed":false,
      "sequences":[
        "ID_CEC-21-2693|ST_2|CODE_15033|SX_M|RISK_3|AGE_28|SES_1|SCO_3|CD4_2|DRUG_1|MET_NA|APP_1|RES_1|REC_0|VEN_0|CL_391|NAT_mex|2021-02-18",
        "ID_CEC-22-9066|ST_1|CODE_09015|SX_M|RISK_3|AGE_30|SES_2|SCO_3|CD4_2|DRUG_0|MET_NA|APP_1|RES_1|REC_0|VEN_0|CL_391|NAT_mex|2022-09-23"
      ],
      "attributes":[
        "BULK"
      ]
    },
    {
      "source":421,
      "target":432,
      "directed":false,
      "length":0.0139033,
      "support":0.0,
      "removed":false,
      "sequences":[
        "ID_CEC-21-2693|ST_2|CODE_15033|SX_M|RISK_3|AGE_28|SES_1|SCO_3|CD4_2|DRUG_1|MET_NA|APP_1|RES_1|REC_0|VEN_0|CL_391|NAT_mex|2021-02-18",
        "ID_CEC-22-9880|ST_1|CODE_09014|SX_FT|RISK_4|AGE_20|SES_2|SCO_2|CD4_1|DRUG_1|MET_NA|APP_1|RES_2|REC_0|VEN_1|CL_391|NAT_mex|2022-12-15"
      ],
      "attributes":[
        "BULK"
      ]
    },
    {
      "source":2830,
      "target":2831,
      "directed":false,
      "length":0.00352929,
      "support":0.0,
      "removed":false,
      "sequences":[
        "ID_CEC-21-2694|ST_1|CODE_09002|SX_M|RISK_3|AGE_26|SES_2|SCO_2|CD4_1|DRUG_0|MET_NA|APP_1|RES_1|REC_0|VEN_0|CL_942|NAT_mex|2021-02-18",
        "ID_CEC-21-3230|ST_2|CODE_15091|SX_M|RISK_3|AGE_30|SES_2|SCO_3|CD4_1|DRUG_0|MET_NA|APP_1|RES_1|REC_0|VEN_0|CL_942|NAT_mex|2021-04-09"
      ],
      "attributes":[
        "BULK"
      ]
    },
    {
      "source":121,
      "target":114,
      "directed":false,
      "length":0.00423453,
      "support":0.0,
      "removed":false,
      "sequences":[
        "ID_CEC-21-2695|ST_1|CODE_09012|SX_M|RISK_3|AGE_31|SES_2|SCO_3|CD4_2|DRUG_1|MET_NA|APP_0|RES_1|REC_0|VEN_0|CL_75|NAT_mex|2021-02-18",
        "ID_CEC-21-4759|ST_1|CODE_09007|SX_M|RISK_3|AGE_39|SES_1|SCO_3|CD4_1|DRUG_1|MET_NA|APP_1|RES_1|REC_0|VEN_1|CL_75|NAT_mex|2021-09-06"
      ],
      "attributes":[
        "BULK"
      ]
    },
    {
      "source":121,
      "target":116,
      "directed":false,
      "length":0.0102961,
      "support":0.0,
      "removed":false,
      "sequences":[
        "ID_CEC-21-2695|ST_1|CODE_09012|SX_M|RISK_3|AGE_31|SES_2|SCO_3|CD4_2|DRUG_1|MET_NA|APP_0|RES_1|REC_0|VEN_0|CL_75|NAT_mex|2021-02-18",
        "ID_CEC-21-5625|ST_1|CODE_09012|SX_M|RISK_3|AGE_27|SES_2|SCO_2|CD4_1|DRUG_0|MET_NA|APP_0|RES_1|REC_0|VEN_0|CL_75|NAT_mex|2021-11-19"
      ],
      "attributes":[
        "BULK"
      ]
    },
    {
      "source":121,
      "target":119,
      "directed":false,
      "length":0.00423404,
      "support":0.0,
      "removed":false,
      "sequences":[
        "ID_CEC-21-2695|ST_1|CODE_09012|SX_M|RISK_3|AGE_31|SES_2|SCO_3|CD4_2|DRUG_1|MET_NA|APP_0|RES_1|REC_0|VEN_0|CL_75|NAT_mex|2021-02-18",
        "ID_CEC-22-8379|ST_1|CODE_09007|SX_M|RISK_3|AGE_26|SES_2|SCO_2|CD4_1|DRUG_1|MET_NA|APP_0|RES_1|REC_0|VEN_1|CL_75|NAT_mex|2022-07-19"
      ],
      "attributes":[
        "BULK"
      ]
    },
    {
      "source":2832,
      "target":2833,
      "directed":false,
      "length":0.000704839,
      "support":0.0,
      "removed":false,
      "sequences":[
        "ID_CEC-21-2700|ST_1|CODE_07106|SX_M|RISK_3|AGE_23|SES_2|SCO_2|CD4_2|DRUG_0|MET_NA|APP_1|RES_1|REC_0|VEN_0|CL_943|NAT_mex|2021-02-18",
        "ID_CEC-21-2723|ST_2|CODE_15081|SX_M|RISK_3|AGE_28|SES_2|SCO_2|CD4_1|DRUG_0|MET_NA|APP_1|RES_1|REC_0|VEN_0|CL_943|NAT_mex|2021-02-19"
      ],
      "attributes":[
        "BULK"
      ]
    },
    {
      "source":1946,
      "target":1945,
      "directed":false,
      "length":0.0077937,
      "support":0.0,
      "removed":false,
      "sequences":[
        "ID_CEC-21-2709|ST_1|CODE_09007|SX_M|RISK_3|AGE_22|SES_2|SCO_2|CD4_1|DRUG_0|MET_NA|APP_1|RES_1|REC_0|VEN_0|CL_747|NAT_mex|2021-02-18",
        "ID_CEC-22-6226|ST_1|CODE_09005|SX_M|RISK_3|AGE_22|SES_2|SCO_2|CD4_1|DRUG_0|MET_NA|APP_0|RES_1|REC_0|VEN_0|CL_NA|NAT_mex|2022-01-24"
      ],
      "attributes":[
        "BULK"
      ]
    },
    {
      "source":835,
      "target":838,
      "directed":false,
      "length":0.0113653,
      "support":0.0,
      "removed":false,
      "sequences":[
        "ID_CEC-21-2710|ST_1|CODE_09007|SX_M|RISK_3|AGE_18|SES_2|SCO_2|CD4_3|DRUG_0|MET_NA|APP_1|RES_1|REC_0|VEN_1|CL_74|NAT_mex|2021-02-17",
        "ID_CEC-22-8211|ST_1|CODE_09007|SX_M|RISK_3|AGE_41|SES_2|SCO_2|CD4_2|DRUG_1|MET_NA|APP_0|RES_1|REC_0|VEN_0|CL_74|NAT_mex|2022-07-06"
      ],
      "attributes":[
        "BULK"
      ]
    },
    {
      "source":1648,
      "target":1649,
      "directed":false,
      "length":0.00140857,
      "support":0.0,
      "removed":false,
      "sequences":[
        "ID_CEC-21-2717|ST_1|CODE_07106|SX_M|RISK_3|AGE_26|SES_2|SCO_2|CD4_1|DRUG_0|MET_NA|APP_0|RES_1|REC_0|VEN_0|CL_628|NAT_mex|2021-02-19",
        "ID_CEC-21-2743|ST_1|CODE_07106|SX_M|RISK_3|AGE_29|SES_2|SCO_1|CD4_1|DRUG_0|MET_NA|APP_1|RES_1|REC_0|VEN_0|CL_628|NAT_mex|2021-02-23"
      ],
      "attributes":[
        "BULK"
      ]
    },
    {
      "source":2834,
      "target":2835,
      "directed":false,
      "length":0.00317555,
      "support":0.0,
      "removed":false,
      "sequences":[
        "ID_CEC-21-2719|ST_1|CODE_09006|SX_F|RISK_1|AGE_38|SES_1|SCO_1|CD4_1|DRUG_0|MET_NA|APP_NA|RES_1|REC_0|VEN_NA|CL_944|NAT_mex|2021-02-19",
        "ID_CEC-22-7515|ST_1|CODE_09007|SX_M|RISK_NA|AGE_29|SES_NA|SCO_NA|CD4_2|DRUG_NA|MET_NA|APP_NA|RES_1|REC_0|VEN_NA|CL_944|NAT_NA|2022-05-16"
      ],
      "attributes":[
        "BULK"
      ]
    },
    {
      "source":478,
      "target":479,
      "directed":false,
      "length":0.0131576,
      "support":0.0,
      "removed":false,
      "sequences":[
        "ID_CEC-21-2720|ST_1|CODE_09014|SX_M|RISK_3|AGE_37|SES_2|SCO_3|CD4_2|DRUG_0|MET_NA|APP_0|RES_1|REC_1|VEN_0|CL_390|NAT_mex|2021-02-19",
        "ID_CEC-21-4520|ST_2|CODE_15037|SX_M|RISK_3|AGE_23|SES_2|SCO_3|CD4_2|DRUG_1|MET_NA|APP_1|RES_1|REC_0|VEN_0|CL_390|NAT_mex|2021-08-10"
      ],
      "attributes":[
        "BULK"
      ]
    },
    {
      "source":478,
      "target":480,
      "directed":false,
      "length":0.00671981,
      "support":0.0,
      "removed":false,
      "sequences":[
        "ID_CEC-21-2720|ST_1|CODE_09014|SX_M|RISK_3|AGE_37|SES_2|SCO_3|CD4_2|DRUG_0|MET_NA|APP_0|RES_1|REC_1|VEN_0|CL_390|NAT_mex|2021-02-19",
        "ID_CEC-21-4660|ST_1|CODE_09007|SX_M|RISK_2|AGE_21|SES_2|SCO_2|CD4_2|DRUG_1|MET_NA|APP_1|RES_1|REC_0|VEN_1|CL_390|NAT_mex|2021-08-24"
      ],
      "attributes":[
        "BULK"
      ]
    },
    {
      "source":478,
      "target":482,
      "directed":false,
      "length":0.00494726,
      "support":0.0,
      "removed":false,
      "sequences":[
        "ID_CEC-21-2720|ST_1|CODE_09014|SX_M|RISK_3|AGE_37|SES_2|SCO_3|CD4_2|DRUG_0|MET_NA|APP_0|RES_1|REC_1|VEN_0|CL_390|NAT_mex|2021-02-19",
        "ID_CEC-22-6948|ST_1|CODE_07106|SX_M|RISK_3|AGE_20|SES_2|SCO_2|CD4_1|DRUG_1|MET_NA|APP_1|RES_1|REC_0|VEN_1|CL_390|NAT_mex|2022-03-25"
      ],
      "attributes":[
        "BULK"
      ]
    },
    {
      "source":478,
      "target":483,
      "directed":false,
      "length":0.00707797,
      "support":0.0,
      "removed":false,
      "sequences":[
        "ID_CEC-21-2720|ST_1|CODE_09014|SX_M|RISK_3|AGE_37|SES_2|SCO_3|CD4_2|DRUG_0|MET_NA|APP_0|RES_1|REC_1|VEN_0|CL_390|NAT_mex|2021-02-19",
        "ID_CEC-22-7276|ST_1|CODE_09015|SX_M|RISK_3|AGE_20|SES_2|SCO_2|CD4_2|DRUG_1|MET_NA|APP_1|RES_1|REC_0|VEN_1|CL_390|NAT_mex|2022-04-26"
      ],
      "attributes":[
        "BULK"
      ]
    },
    {
      "source":478,
      "target":487,
      "directed":false,
      "length":0.0128172,
      "support":0.0,
      "removed":false,
      "sequences":[
        "ID_CEC-21-2720|ST_1|CODE_09014|SX_M|RISK_3|AGE_37|SES_2|SCO_3|CD4_2|DRUG_0|MET_NA|APP_0|RES_1|REC_1|VEN_0|CL_390|NAT_mex|2021-02-19",
        "ID_CEC-22-9072|ST_1|CODE_09015|SX_M|RISK_3|AGE_21|SES_1|SCO_2|CD4_2|DRUG_1|MET_NA|APP_1|RES_1|REC_1|VEN_0|CL_390|NAT_mex|2022-09-26"
      ],
      "attributes":[
        "BULK"
      ]
    },
    {
      "source":478,
      "target":488,
      "directed":false,
      "length":0.00423714,
      "support":0.0,
      "removed":false,
      "sequences":[
        "ID_CEC-21-2720|ST_1|CODE_09014|SX_M|RISK_3|AGE_37|SES_2|SCO_3|CD4_2|DRUG_0|MET_NA|APP_0|RES_1|REC_1|VEN_0|CL_390|NAT_mex|2021-02-19",
        "ID_CEC-22-9128|ST_1|CODE_09007|SX_M|RISK_3|AGE_22|SES_1|SCO_2|CD4_2|DRUG_1|MET_NA|APP_1|RES_1|REC_0|VEN_1|CL_390|NAT_mex|2022-09-28"
      ],
      "attributes":[
        "BULK"
      ]
    },
    {
      "source":207,
      "target":208,
      "directed":false,
      "length":0.00317463,
      "support":0.0,
      "removed":false,
      "sequences":[
        "ID_CEC-21-2728|ST_1|CODE_09011|SX_M|RISK_3|AGE_20|SES_1|SCO_2|CD4_1|DRUG_0|MET_NA|APP_1|RES_1|REC_0|VEN_0|CL_23|NAT_mex|2021-02-19",
        "ID_CEC-21-2812|ST_1|CODE_09014|SX_M|RISK_3|AGE_31|SES_2|SCO_3|CD4_1|DRUG_1|MET_NA|APP_1|RES_1|REC_0|VEN_0|CL_23|NAT_mex|2021-03-01"
      ],
      "attributes":[
        "BULK"
      ]
    },
    {
      "source":207,
      "target":209,
      "directed":false,
      "length":0.00566214,
      "support":0.0,
      "removed":false,
      "sequences":[
        "ID_CEC-21-2728|ST_1|CODE_09011|SX_M|RISK_3|AGE_20|SES_1|SCO_2|CD4_1|DRUG_0|MET_NA|APP_1|RES_1|REC_0|VEN_0|CL_23|NAT_mex|2021-02-19",
        "ID_CEC-21-2887|ST_1|CODE_09014|SX_M|RISK_3|AGE_23|SES_2|SCO_2|CD4_2|DRUG_1|MET_NA|APP_1|RES_1|REC_0|VEN_0|CL_23|NAT_mex|2021-03-08"
      ],
      "attributes":[
        "BULK"
      ]
    },
    {
      "source":207,
      "target":210,
      "directed":false,
      "length":0.00565609,
      "support":0.0,
      "removed":false,
      "sequences":[
        "ID_CEC-21-2728|ST_1|CODE_09011|SX_M|RISK_3|AGE_20|SES_1|SCO_2|CD4_1|DRUG_0|MET_NA|APP_1|RES_1|REC_0|VEN_0|CL_23|NAT_mex|2021-02-19",
        "ID_CEC-21-3964|ST_1|CODE_09010|SX_M|RISK_3|AGE_19|SES_2|SCO_2|CD4_2|DRUG_0|MET_NA|APP_1|RES_1|REC_0|VEN_1|CL_23|NAT_mex|2021-06-11"
      ],
      "attributes":[
        "BULK"
      ]
    },
    {
      "source":207,
      "target":211,
      "directed":false,
      "length":0.00459059,
      "support":0.0,
      "removed":false,
      "sequences":[
        "ID_CEC-21-2728|ST_1|CODE_09011|SX_M|RISK_3|AGE_20|SES_1|SCO_2|CD4_1|DRUG_0|MET_NA|APP_1|RES_1|REC_0|VEN_0|CL_23|NAT_mex|2021-02-19",
        "ID_CEC-21-4792|ST_1|CODE_09005|SX_M|RISK_3|AGE_19|SES_2|SCO_2|CD4_2|DRUG_0|MET_NA|APP_0|RES_1|REC_0|VEN_0|CL_23|NAT_mex|2021-09-09"
      ],
      "attributes":[
        "BULK"
      ]
    },
    {
      "source":207,
      "target":212,
      "directed":false,
      "length":0.00494623,
      "support":0.0,
      "removed":false,
      "sequences":[
        "ID_CEC-21-2728|ST_1|CODE_09011|SX_M|RISK_3|AGE_20|SES_1|SCO_2|CD4_1|DRUG_0|MET_NA|APP_1|RES_1|REC_0|VEN_0|CL_23|NAT_mex|2021-02-19",
        "ID_CEC-21-4851|ST_1|CODE_09005|SX_M|RISK_3|AGE_21|SES_1|SCO_2|CD4_2|DRUG_1|MET_NA|APP_0|RES_1|REC_1|VEN_0|CL_23|NAT_mex|2021-09-14"
      ],
      "attributes":[
        "BULK"
      ]
    },
    {
      "source":207,
      "target":213,
      "directed":false,
      "length":0.00600871,
      "support":0.0,
      "removed":false,
      "sequences":[
        "ID_CEC-21-2728|ST_1|CODE_09011|SX_M|RISK_3|AGE_20|SES_1|SCO_2|CD4_1|DRUG_0|MET_NA|APP_1|RES_1|REC_0|VEN_0|CL_23|NAT_mex|2021-02-19",
        "ID_CEC-22-6887|ST_1|CODE_09007|SX_M|RISK_3|AGE_19|SES_2|SCO_2|CD4_3|DRUG_1|MET_NA|APP_1|RES_1|REC_0|VEN_1|CL_23|NAT_mex|2022-03-23"
      ],
      "attributes":[
        "BULK"
      ]
    },
    {
      "source":207,
      "target":214,
      "directed":false,
      "length":0.00494247,
      "support":0.0,
      "removed":false,
      "sequences":[
        "ID_CEC-21-2728|ST_1|CODE_09011|SX_M|RISK_3|AGE_20|SES_1|SCO_2|CD4_1|DRUG_0|MET_NA|APP_1|RES_1|REC_0|VEN_0|CL_23|NAT_mex|2021-02-19",
        "ID_CEC-22-7974|ST_2|CODE_15030|SX_M|RISK_3|AGE_21|SES_2|SCO_2|CD4_1|DRUG_1|MET_NA|APP_0|RES_1|REC_0|VEN_0|CL_23|NAT_mex|2022-06-15"
      ],
      "attributes":[
        "BULK"
      ]
    },
    {
      "source":207,
      "target":215,
      "directed":false,
      "length":0.0024659,
      "support":0.0,
      "removed":false,
      "sequences":[
        "ID_CEC-21-2728|ST_1|CODE_09011|SX_M|RISK_3|AGE_20|SES_1|SCO_2|CD4_1|DRUG_0|MET_NA|APP_1|RES_1|REC_0|VEN_0|CL_23|NAT_mex|2021-02-19",
        "ID_CEC-22-7976|ST_2|CODE_15030|SX_M|RISK_3|AGE_22|SES_1|SCO_2|CD4_1|DRUG_1|MET_NA|APP_1|RES_1|REC_0|VEN_0|CL_23|NAT_mex|2022-06-15"
      ],
      "attributes":[
        "BULK"
      ]
    },
    {
      "source":207,
      "target":216,
      "directed":false,
      "length":0.00494101,
      "support":0.0,
      "removed":false,
      "sequences":[
        "ID_CEC-21-2728|ST_1|CODE_09011|SX_M|RISK_3|AGE_20|SES_1|SCO_2|CD4_1|DRUG_0|MET_NA|APP_1|RES_1|REC_0|VEN_0|CL_23|NAT_mex|2021-02-19",
        "ID_CEC-22-8221|ST_2|CODE_15099|SX_M|RISK_3|AGE_24|SES_2|SCO_2|CD4_2|DRUG_1|MET_NA|APP_1|RES_1|REC_0|VEN_0|CL_23|NAT_mex|2022-07-06"
      ],
      "attributes":[
        "BULK"
      ]
    },
    {
      "source":207,
      "target":217,
      "directed":false,
      "length":0.00708523,
      "support":0.0,
      "removed":false,
      "sequences":[
        "ID_CEC-21-2728|ST_1|CODE_09011|SX_M|RISK_3|AGE_20|SES_1|SCO_2|CD4_1|DRUG_0|MET_NA|APP_1|RES_1|REC_0|VEN_0|CL_23|NAT_mex|2021-02-19",
        "ID_CEC-22-9411|ST_2|CODE_15093|SX_M|RISK_3|AGE_19|SES_1|SCO_2|CD4_1|DRUG_0|MET_NA|APP_0|RES_1|REC_0|VEN_0|CL_23|NAT_mex|2022-10-26"
      ],
      "attributes":[
        "BULK"
      ]
    },
    {
      "source":207,
      "target":218,
      "directed":false,
      "length":0.00423548,
      "support":0.0,
      "removed":false,
      "sequences":[
        "ID_CEC-21-2728|ST_1|CODE_09011|SX_M|RISK_3|AGE_20|SES_1|SCO_2|CD4_1|DRUG_0|MET_NA|APP_1|RES_1|REC_0|VEN_0|CL_23|NAT_mex|2021-02-19",
        "ID_CEC-22-9509|ST_2|CODE_15099|SX_M|RISK_3|AGE_18|SES_2|SCO_2|CD4_2|DRUG_1|MET_NA|APP_1|RES_1|REC_0|VEN_1|CL_23|NAT_mex|2022-11-07"
      ],
      "attributes":[
        "BULK"
      ]
    },
    {
      "source":1655,
      "target":1652,
      "directed":false,
      "length":0.00423623,
      "support":0.0,
      "removed":false,
      "sequences":[
        "ID_CEC-21-2736|ST_1|CODE_09014|SX_M|RISK_3|AGE_41|SES_1|SCO_3|CD4_1|DRUG_0|MET_NA|APP_1|RES_1|REC_0|VEN_0|CL_292|NAT_mex|2021-02-23",
        "ID_CEC-21-3517|ST_1|CODE_09016|SX_M|RISK_3|AGE_28|SES_3|SCO_3|CD4_2|DRUG_1|MET_NA|APP_1|RES_1|REC_1|VEN_0|CL_292|NAT_mex|2021-05-03"
      ],
      "attributes":[
        "BULK"
      ]
    },
    {
      "source":1655,
      "target":1653,
      "directed":false,
      "length":0.00636075,
      "support":0.0,
      "removed":false,
      "sequences":[
        "ID_CEC-21-2736|ST_1|CODE_09014|SX_M|RISK_3|AGE_41|SES_1|SCO_3|CD4_1|DRUG_0|MET_NA|APP_1|RES_1|REC_0|VEN_0|CL_292|NAT_mex|2021-02-23",
        "ID_CEC-22-8656|ST_1|CODE_09015|SX_M|RISK_3|AGE_33|SES_2|SCO_3|CD4_3|DRUG_1|MET_0|APP_1|RES_1|REC_0|VEN_1|CL_292|NAT_mex|2022-08-18"
      ],
      "attributes":[
        "BULK"
      ]
    },
    {
      "source":1655,
      "target":1654,
      "directed":false,
      "length":0.00671693,
      "support":0.0,
      "removed":false,
      "sequences":[
```
