## Supplementary material for "HIV Transmission Dynamics in Greater Mexico City are Shaped by Dense Spatial Mixing": SF2_HIV_Mexico_28KB_outNET_final.json (part 4 of 5)

```
        "ID_CEC-21-2736|ST_1|CODE_09014|SX_M|RISK_3|AGE_41|SES_1|SCO_3|CD4_1|DRUG_0|MET_NA|APP_1|RES_1|REC_0|VEN_0|CL_292|NAT_mex|2021-02-23",
        "ID_CEC-22-9040|ST_1|CODE_09016|SX_M|RISK_3|AGE_42|SES_2|SCO_3|CD4_2|DRUG_1|MET_NA|APP_1|RES_1|REC_0|VEN_1|CL_292|NAT_mex|2022-09-22"
      ],
      "attributes":[
        "BULK"
      ]
    },
    {
      "source":2836,
      "target":2837,
      "directed":false,
      "length":0.0128167,
      "support":0.0,
      "removed":false,
      "sequences":[
        "ID_CEC-21-2737|ST_1|CODE_09002|SX_M|RISK_3|AGE_33|SES_2|SCO_3|CD4_2|DRUG_1|MET_NA|APP_1|RES_1|REC_0|VEN_0|CL_945|NAT_mex|2021-02-23",
        "ID_CEC-22-8692|ST_1|CODE_09003|SX_M|RISK_3|AGE_35|SES_2|SCO_3|CD4_1|DRUG_1|MET_NA|APP_1|RES_1|REC_0|VEN_0|CL_945|NAT_mex|2022-08-22"
      ],
      "attributes":[
        "BULK"
      ]
    },
    {
      "source":2839,
      "target":2838,
      "directed":false,
      "length":0.00317339,
      "support":0.0,
      "removed":false,
      "sequences":[
        "ID_CEC-21-2738|ST_1|CODE_09014|SX_M|RISK_3|AGE_36|SES_2|SCO_2|CD4_1|DRUG_1|MET_NA|APP_1|RES_2|REC_0|VEN_1|CL_71|NAT_mex|2021-02-23",
        "ID_CEC-22-6703|ST_1|CODE_09016|SX_M|RISK_3|AGE_41|SES_2|SCO_3|CD4_1|DRUG_0|MET_1|APP_1|RES_2|REC_0|VEN_0|CL_71|NAT_mex|2022-03-07"
      ],
      "attributes":[
        "BULK"
      ]
    },
    {
      "source":731,
      "target":732,
      "directed":false,
      "length":0.011385,
      "support":0.0,
      "removed":false,
      "sequences":[
        "ID_CEC-21-2740|ST_1|CODE_09012|SX_M|RISK_3|AGE_27|SES_2|SCO_3|CD4_2|DRUG_1|MET_NA|APP_1|RES_1|REC_0|VEN_1|CL_58|NAT_mex|2021-02-23",
        "ID_CEC-22-7972|ST_1|CODE_09009|SX_M|RISK_3|AGE_36|SES_1|SCO_2|CD4_1|DRUG_1|MET_NA|APP_0|RES_1|REC_0|VEN_0|CL_58|NAT_mex|2022-06-15"
      ],
      "attributes":[
        "BULK"
      ]
    },
    {
      "source":731,
      "target":733,
      "directed":false,
      "length":0.0103094,
      "support":0.0,
      "removed":false,
      "sequences":[
        "ID_CEC-21-2740|ST_1|CODE_09012|SX_M|RISK_3|AGE_27|SES_2|SCO_3|CD4_2|DRUG_1|MET_NA|APP_1|RES_1|REC_0|VEN_1|CL_58|NAT_mex|2021-02-23",
        "ID_CEC-22-9308|ST_1|CODE_09012|SX_M|RISK_3|AGE_36|SES_2|SCO_3|CD4_1|DRUG_0|MET_NA|APP_1|RES_1|REC_0|VEN_NA|CL_58|NAT_mex|2022-10-14"
      ],
      "attributes":[
        "BULK"
      ]
    },
    {
      "source":1649,
      "target":1650,
      "directed":false,
      "length":0.00850498,
      "support":0.0,
      "removed":false,
      "sequences":[
        "ID_CEC-21-2743|ST_1|CODE_07106|SX_M|RISK_3|AGE_29|SES_2|SCO_1|CD4_1|DRUG_0|MET_NA|APP_1|RES_1|REC_0|VEN_0|CL_628|NAT_mex|2021-02-23",
        "ID_CEC-21-3886|ST_1|CODE_07106|SX_M|RISK_3|AGE_48|SES_2|SCO_2|CD4_1|DRUG_0|MET_NA|APP_1|RES_1|REC_0|VEN_NA|CL_628|NAT_mex|2021-06-07"
      ],
      "attributes":[
        "BULK"
      ]
    },
    {
      "source":1649,
      "target":1651,
      "directed":false,
      "length":0.0135371,
      "support":0.0,
      "removed":false,
      "sequences":[
        "ID_CEC-21-2743|ST_1|CODE_07106|SX_M|RISK_3|AGE_29|SES_2|SCO_1|CD4_1|DRUG_0|MET_NA|APP_1|RES_1|REC_0|VEN_0|CL_628|NAT_mex|2021-02-23",
        "ID_CEC-21-4238|ST_1|CODE_07106|SX_M|RISK_3|AGE_29|SES_1|SCO_3|CD4_1|DRUG_1|MET_NA|APP_1|RES_1|REC_0|VEN_0|CL_NA|NAT_mex|2021-07-08"
      ],
      "attributes":[
        "BULK"
      ]
    },
    {
      "source":660,
      "target":663,
      "directed":false,
      "length":0.0135319,
      "support":0.0,
      "removed":false,
      "sequences":[
        "ID_CEC-21-2744|ST_2|CODE_15039|SX_M|RISK_2|AGE_38|SES_1|SCO_1|CD4_1|DRUG_0|MET_NA|APP_0|RES_2|REC_0|VEN_0|CL_151|NAT_mex|2021-02-23",
        "ID_CEC-22-6731|ST_2|CODE_15039|SX_M|RISK_3|AGE_27|SES_2|SCO_2|CD4_3|DRUG_1|MET_NA|APP_1|RES_1|REC_0|VEN_1|CL_151|NAT_mex|2022-03-08"
      ],
      "attributes":[
        "BULK"
      ]
    },
    {
      "source":660,
      "target":665,
      "directed":false,
      "length":0.011722,
      "support":0.0,
      "removed":false,
      "sequences":[
        "ID_CEC-21-2744|ST_2|CODE_15039|SX_M|RISK_2|AGE_38|SES_1|SCO_1|CD4_1|DRUG_0|MET_NA|APP_0|RES_2|REC_0|VEN_0|CL_151|NAT_mex|2021-02-23",
        "ID_CEC-22-9534|ST_1|CODE_09007|SX_M|RISK_3|AGE_23|SES_2|SCO_2|CD4_1|DRUG_0|MET_NA|APP_0|RES_1|REC_0|VEN_0|CL_151|NAT_mex|2022-11-08"
      ],
      "attributes":[
        "BULK"
      ]
    },
    {
      "source":1251,
      "target":1252,
      "directed":false,
      "length":0.00815539,
      "support":0.0,
      "removed":false,
      "sequences":[
        "ID_CEC-21-2747|ST_1|CODE_09006|SX_F|RISK_4|AGE_23|SES_1|SCO_1|CD4_1|DRUG_1|MET_NA|APP_NA|RES_2|REC_0|VEN_NA|CL_422|NAT_mex|2021-02-23",
        "ID_CEC-21-5334|ST_1|CODE_07106|SX_M|RISK_3|AGE_23|SES_2|SCO_2|CD4_2|DRUG_1|MET_NA|APP_1|RES_2|REC_0|VEN_1|CL_422|NAT_mex|2021-10-25"
      ],
      "attributes":[
        "BULK"
      ]
    },
    {
      "source":1251,
      "target":1250,
      "directed":false,
      "length":0.0120949,
      "support":0.0,
      "removed":false,
      "sequences":[
        "ID_CEC-21-2747|ST_1|CODE_09006|SX_F|RISK_4|AGE_23|SES_1|SCO_1|CD4_1|DRUG_1|MET_NA|APP_NA|RES_2|REC_0|VEN_NA|CL_422|NAT_mex|2021-02-23",
        "ID_CEC-21-5866|ST_1|CODE_09016|SX_M|RISK_3|AGE_29|SES_2|SCO_2|CD4_1|DRUG_0|MET_NA|APP_0|RES_1|REC_0|VEN_1|CL_422|NAT_mex|2021-12-08"
      ],
      "attributes":[
        "BULK"
      ]
    },
    {
      "source":1251,
      "target":1253,
      "directed":false,
      "length":0.00105794,
      "support":0.0,
      "removed":false,
      "sequences":[
        "ID_CEC-21-2747|ST_1|CODE_09006|SX_F|RISK_4|AGE_23|SES_1|SCO_1|CD4_1|DRUG_1|MET_NA|APP_NA|RES_2|REC_0|VEN_NA|CL_422|NAT_mex|2021-02-23",
        "ID_CEC-22-8224|ST_1|CODE_09011|SX_M|RISK_3|AGE_24|SES_1|SCO_2|CD4_1|DRUG_0|MET_NA|APP_1|RES_2|REC_0|VEN_0|CL_422|NAT_mex|2022-07-07"
      ],
      "attributes":[
        "BULK"
      ]
    },
    {
      "source":2840,
      "target":2841,
      "directed":false,
      "length":0.0131672,
      "support":0.0,
      "removed":false,
      "sequences":[
        "ID_CEC-21-2749|ST_1|CODE_09011|SX_M|RISK_3|AGE_24|SES_2|SCO_2|CD4_1|DRUG_1|MET_NA|APP_1|RES_2|REC_0|VEN_NA|CL_946|NAT_mex|2021-02-22",
        "ID_CEC-21-3480|ST_1|CODE_09007|SX_M|RISK_3|AGE_28|SES_2|SCO_2|CD4_1|DRUG_1|MET_NA|APP_1|RES_2|REC_0|VEN_0|CL_946|NAT_mex|2021-04-29"
      ],
      "attributes":[
        "BULK"
      ]
    },
    {
      "source":1004,
      "target":1005,
      "directed":false,
      "length":0.0120839,
      "support":0.0,
      "removed":false,
      "sequences":[
        "ID_CEC-21-2754|ST_1|CODE_09007|SX_M|RISK_3|AGE_22|SES_2|SCO_2|CD4_1|DRUG_0|MET_NA|APP_1|RES_1|REC_0|VEN_NA|CL_106|NAT_mex|2021-02-24",
        "ID_CEC-21-3928|ST_1|CODE_09007|SX_M|RISK_2|AGE_26|SES_2|SCO_2|CD4_1|DRUG_0|MET_NA|APP_1|RES_1|REC_0|VEN_0|CL_106|NAT_mex|2021-06-09"
      ],
      "attributes":[
        "BULK"
      ]
    },
    {
      "source":1004,
      "target":1006,
      "directed":false,
      "length":0.0128242,
      "support":0.0,
      "removed":false,
      "sequences":[
        "ID_CEC-21-2754|ST_1|CODE_09007|SX_M|RISK_3|AGE_22|SES_2|SCO_2|CD4_1|DRUG_0|MET_NA|APP_1|RES_1|REC_0|VEN_NA|CL_106|NAT_mex|2021-02-24",
        "ID_CEC-22-6716|ST_1|CODE_09003|SX_M|RISK_3|AGE_20|SES_1|SCO_2|CD4_1|DRUG_1|MET_NA|APP_1|RES_1|REC_0|VEN_1|CL_106|NAT_mex|2022-03-07"
      ],
      "attributes":[
        "BULK"
      ]
    },
    {
      "source":1103,
      "target":1100,
      "directed":false,
      "length":0.0124656,
      "support":0.0,
      "removed":false,
      "sequences":[
        "ID_CEC-21-2756|ST_1|CODE_09010|SX_M|RISK_3|AGE_29|SES_2|SCO_3|CD4_1|DRUG_1|MET_NA|APP_1|RES_1|REC_0|VEN_1|CL_241|NAT_mex|2021-02-24",
        "ID_CEC-21-3551|ST_1|CODE_09014|SX_M|RISK_3|AGE_26|SES_2|SCO_3|CD4_2|DRUG_0|MET_NA|APP_1|RES_1|REC_1|VEN_0|CL_241|NAT_mex|2021-05-06"
      ],
      "attributes":[
        "BULK"
      ]
    },
    {
      "source":1103,
      "target":1101,
      "directed":false,
      "length":0.00815126,
      "support":0.0,
      "removed":false,
      "sequences":[
        "ID_CEC-21-2756|ST_1|CODE_09010|SX_M|RISK_3|AGE_29|SES_2|SCO_3|CD4_1|DRUG_1|MET_NA|APP_1|RES_1|REC_0|VEN_1|CL_241|NAT_mex|2021-02-24",
        "ID_CEC-22-7789|ST_1|CODE_09006|SX_M|RISK_3|AGE_22|SES_2|SCO_2|CD4_1|DRUG_1|MET_NA|APP_1|RES_1|REC_0|VEN_1|CL_241|NAT_mex|2022-06-02"
      ],
      "attributes":[
        "BULK"
      ]
    },
    {
      "source":2842,
      "target":2843,
      "directed":false,
      "length":0.00672687,
      "support":0.0,
      "removed":false,
      "sequences":[
        "ID_CEC-21-2757|ST_2|CODE_15031|SX_M|RISK_3|AGE_20|SES_2|SCO_2|CD4_1|DRUG_0|MET_NA|APP_0|RES_1|REC_0|VEN_0|CL_947|NAT_mex|2021-02-24",
        "ID_CEC-22-8647|ST_1|CODE_09006|SX_M|RISK_NA|AGE_26|SES_NA|SCO_NA|CD4_2|DRUG_NA|MET_NA|APP_NA|RES_1|REC_0|VEN_NA|CL_947|NAT_NA|2022-08-17"
      ],
      "attributes":[
        "BULK"
      ]
    },
    {
      "source":1314,
      "target":1310,
      "directed":false,
      "length":0.0110077,
      "support":0.0,
      "removed":false,
      "sequences":[
        "ID_CEC-21-2766|ST_1|CODE_09010|SX_F|RISK_4|AGE_28|SES_1|SCO_3|CD4_2|DRUG_1|MET_NA|APP_NA|RES_1|REC_0|VEN_NA|CL_450|NAT_mex|2021-02-25",
        "ID_CEC-21-3130|ST_1|CODE_09015|SX_M|RISK_2|AGE_48|SES_2|SCO_3|CD4_2|DRUG_1|MET_NA|APP_0|RES_1|REC_0|VEN_0|CL_450|NAT_mex|2021-03-29"
      ],
      "attributes":[
        "BULK"
      ]
    },
    {
      "source":1314,
      "target":1313,
      "directed":false,
      "length":0.0135174,
      "support":0.0,
      "removed":false,
      "sequences":[
        "ID_CEC-21-2766|ST_1|CODE_09010|SX_F|RISK_4|AGE_28|SES_1|SCO_3|CD4_2|DRUG_1|MET_NA|APP_NA|RES_1|REC_0|VEN_NA|CL_450|NAT_mex|2021-02-25",
        "ID_CEC-22-7778|ST_1|CODE_09003|SX_M|RISK_3|AGE_26|SES_2|SCO_2|CD4_3|DRUG_0|MET_NA|APP_1|RES_2|REC_0|VEN_0|CL_450|NAT_mex|2022-06-01"
      ],
      "attributes":[
        "BULK"
      ]
    },
    {
      "source":2844,
      "target":2845,
      "directed":false,
      "length":0.00851038,
      "support":0.0,
      "removed":false,
      "sequences":[
        "ID_CEC-21-2767|ST_2|CODE_15106|SX_M|RISK_3|AGE_70|SES_2|SCO_3|CD4_2|DRUG_1|MET_NA|APP_0|RES_1|REC_0|VEN_0|CL_948|NAT_mex|2021-02-25",
        "ID_CEC-22-7216|ST_2|CODE_15035|SX_M|RISK_3|AGE_34|SES_1|SCO_2|CD4_2|DRUG_1|MET_NA|APP_1|RES_1|REC_1|VEN_1|CL_948|NAT_mex|2022-04-20"
      ],
      "attributes":[
        "BULK"
      ]
    },
    {
      "source":2059,
      "target":2060,
      "directed":false,
      "length":0.0081496,
      "support":0.0,
      "removed":false,
      "sequences":[
        "ID_CEC-21-2769|ST_2|CODE_15060|SX_M|RISK_3|AGE_29|SES_2|SCO_2|CD4_1|DRUG_1|MET_NA|APP_1|RES_1|REC_0|VEN_0|CL_492|NAT_mex|2021-02-25",
        "ID_CEC-22-7834|ST_2|CODE_15104|SX_M|RISK_3|AGE_30|SES_2|SCO_3|CD4_2|DRUG_1|MET_NA|APP_0|RES_1|REC_0|VEN_0|CL_492|NAT_mex|2022-06-06"
      ],
      "attributes":[
        "BULK"
      ]
    },
    {
      "source":1472,
      "target":1473,
      "directed":false,
      "length":0.00176092,
      "support":0.0,
      "removed":false,
      "sequences":[
        "ID_CEC-21-2771|ST_1|CODE_07106|SX_M|RISK_3|AGE_27|SES_2|SCO_2|CD4_2|DRUG_1|MET_NA|APP_0|RES_2|REC_0|VEN_0|CL_338|NAT_mex|2021-02-25",
        "ID_CEC-21-5316|ST_1|CODE_09015|SX_M|RISK_3|AGE_19|SES_2|SCO_2|CD4_1|DRUG_1|MET_NA|APP_1|RES_2|REC_0|VEN_NA|CL_338|NAT_mex|2021-10-22"
      ],
      "attributes":[
        "BULK"
      ]
    },
    {
      "source":1472,
      "target":1474,
      "directed":false,
      "length":0.00211595,
      "support":0.0,
      "removed":false,
      "sequences":[
        "ID_CEC-21-2771|ST_1|CODE_07106|SX_M|RISK_3|AGE_27|SES_2|SCO_2|CD4_2|DRUG_1|MET_NA|APP_0|RES_2|REC_0|VEN_0|CL_338|NAT_mex|2021-02-25",
        "ID_CEC-22-9795|ST_1|CODE_09005|SX_M|RISK_3|AGE_19|SES_2|SCO_2|CD4_1|DRUG_1|MET_NA|APP_0|RES_2|REC_0|VEN_0|CL_338|NAT_mex|2022-12-07"
      ],
      "attributes":[
        "BULK"
      ]
    },
    {
      "source":2846,
      "target":2847,
      "directed":false,
      "length":0.00851272,
      "support":0.0,
      "removed":false,
      "sequences":[
        "ID_CEC-21-2776|ST_1|CODE_09010|SX_M|RISK_2|AGE_66|SES_1|SCO_1|CD4_2|DRUG_NA|MET_NA|APP_NA|RES_5|REC_0|VEN_NA|CL_949|NAT_mex|2021-02-25",
        "ID_CEC-21-3195|ST_2|CODE_15099|SX_M|RISK_3|AGE_25|SES_2|SCO_2|CD4_1|DRUG_1|MET_NA|APP_1|RES_1|REC_0|VEN_NA|CL_949|NAT_mex|2021-04-06"
      ],
      "attributes":[
        "BULK"
      ]
    },
    {
      "source":2021,
      "target":2020,
      "directed":false,
      "length":0.00105576,
      "support":0.0,
      "removed":false,
      "sequences":[
        "ID_CEC-21-2777|ST_1|CODE_09014|SX_M|RISK_3|AGE_42|SES_2|SCO_2|CD4_2|DRUG_1|MET_NA|APP_1|RES_1|REC_1|VEN_0|CL_591|NAT_mex|2021-02-25",
        "ID_CEC-21-3484|ST_1|CODE_09014|SX_M|RISK_3|AGE_28|SES_2|SCO_2|CD4_2|DRUG_0|MET_NA|APP_1|RES_1|REC_0|VEN_0|CL_591|NAT_mex|2021-04-29"
      ],
      "attributes":[
        "BULK"
      ]
    },
    {
      "source":511,
      "target":513,
      "directed":false,
      "length":0.0135399,
      "support":0.0,
      "removed":false,
      "sequences":[
        "ID_CEC-21-2796|ST_1|CODE_09015|SX_M|RISK_3|AGE_38|SES_2|SCO_3|CD4_1|DRUG_1|MET_NA|APP_1|RES_1|REC_0|VEN_1|CL_207|NAT_mex|2021-03-01",
        "ID_CEC-21-4014|ST_1|CODE_09010|SX_M|RISK_3|AGE_24|SES_2|SCO_2|CD4_2|DRUG_1|MET_NA|APP_1|RES_1|REC_0|VEN_1|CL_207|NAT_mex|2021-06-17"
      ],
      "attributes":[
        "BULK"
      ]
    },
    {
      "source":511,
      "target":514,
      "directed":false,
      "length":0.0127967,
      "support":0.0,
      "removed":false,
      "sequences":[
        "ID_CEC-21-2796|ST_1|CODE_09015|SX_M|RISK_3|AGE_38|SES_2|SCO_3|CD4_1|DRUG_1|MET_NA|APP_1|RES_1|REC_0|VEN_1|CL_207|NAT_mex|2021-03-01",
        "ID_CEC-21-5226|ST_1|CODE_09007|SX_M|RISK_3|AGE_24|SES_1|SCO_2|CD4_1|DRUG_1|MET_NA|APP_0|RES_2|REC_0|VEN_NA|CL_207|NAT_mex|2021-10-13"
      ],
      "attributes":[
        "BULK"
      ]
    },
    {
      "source":511,
      "target":515,
      "directed":false,
      "length":0.0131649,
      "support":0.0,
      "removed":false,
      "sequences":[
        "ID_CEC-21-2796|ST_1|CODE_09015|SX_M|RISK_3|AGE_38|SES_2|SCO_3|CD4_1|DRUG_1|MET_NA|APP_1|RES_1|REC_0|VEN_1|CL_207|NAT_mex|2021-03-01",
        "ID_CEC-22-6072|ST_1|CODE_09005|SX_M|RISK_3|AGE_22|SES_2|SCO_3|CD4_1|DRUG_1|MET_NA|APP_1|RES_1|REC_0|VEN_1|CL_207|NAT_mex|2022-01-11"
      ],
      "attributes":[
        "BULK"
      ]
    },
    {
      "source":511,
      "target":516,
      "directed":false,
      "length":0.00921344,
      "support":0.0,
      "removed":false,
      "sequences":[
        "ID_CEC-21-2796|ST_1|CODE_09015|SX_M|RISK_3|AGE_38|SES_2|SCO_3|CD4_1|DRUG_1|MET_NA|APP_1|RES_1|REC_0|VEN_1|CL_207|NAT_mex|2021-03-01",
        "ID_CEC-22-7081|ST_1|CODE_09007|SX_M|RISK_3|AGE_26|SES_2|SCO_3|CD4_1|DRUG_0|MET_NA|APP_1|RES_1|REC_0|VEN_0|CL_207|NAT_mex|2022-04-06"
      ],
      "attributes":[
        "BULK"
      ]
    },
    {
      "source":208,
      "target":209,
      "directed":false,
      "length":0.00246947,
      "support":0.0,
      "removed":false,
      "sequences":[
        "ID_CEC-21-2812|ST_1|CODE_09014|SX_M|RISK_3|AGE_31|SES_2|SCO_3|CD4_1|DRUG_1|MET_NA|APP_1|RES_1|REC_0|VEN_0|CL_23|NAT_mex|2021-03-01",
        "ID_CEC-21-2887|ST_1|CODE_09014|SX_M|RISK_3|AGE_23|SES_2|SCO_2|CD4_2|DRUG_1|MET_NA|APP_1|RES_1|REC_0|VEN_0|CL_23|NAT_mex|2021-03-08"
      ],
      "attributes":[
        "BULK"
      ]
    },
    {
      "source":208,
      "target":210,
      "directed":false,
      "length":0.00282063,
      "support":0.0,
      "removed":false,
      "sequences":[
        "ID_CEC-21-2812|ST_1|CODE_09014|SX_M|RISK_3|AGE_31|SES_2|SCO_3|CD4_1|DRUG_1|MET_NA|APP_1|RES_1|REC_0|VEN_0|CL_23|NAT_mex|2021-03-01",
        "ID_CEC-21-3964|ST_1|CODE_09010|SX_M|RISK_3|AGE_19|SES_2|SCO_2|CD4_2|DRUG_0|MET_NA|APP_1|RES_1|REC_0|VEN_1|CL_23|NAT_mex|2021-06-11"
      ],
      "attributes":[
        "BULK"
      ]
    },
    {
      "source":208,
      "target":211,
      "directed":false,
      "length":0.00565182,
      "support":0.0,
      "removed":false,
      "sequences":[
        "ID_CEC-21-2812|ST_1|CODE_09014|SX_M|RISK_3|AGE_31|SES_2|SCO_3|CD4_1|DRUG_1|MET_NA|APP_1|RES_1|REC_0|VEN_0|CL_23|NAT_mex|2021-03-01",
        "ID_CEC-21-4792|ST_1|CODE_09005|SX_M|RISK_3|AGE_19|SES_2|SCO_2|CD4_2|DRUG_0|MET_NA|APP_0|RES_1|REC_0|VEN_0|CL_23|NAT_mex|2021-09-09"
      ],
      "attributes":[
        "BULK"
      ]
    },
    {
      "source":208,
      "target":212,
      "directed":false,
      "length":0.00600766,
      "support":0.0,
      "removed":false,
      "sequences":[
        "ID_CEC-21-2812|ST_1|CODE_09014|SX_M|RISK_3|AGE_31|SES_2|SCO_3|CD4_1|DRUG_1|MET_NA|APP_1|RES_1|REC_0|VEN_0|CL_23|NAT_mex|2021-03-01",
        "ID_CEC-21-4851|ST_1|CODE_09005|SX_M|RISK_3|AGE_21|SES_1|SCO_2|CD4_2|DRUG_1|MET_NA|APP_0|RES_1|REC_1|VEN_0|CL_23|NAT_mex|2021-09-14"
      ],
      "attributes":[
        "BULK"
      ]
    },
    {
      "source":208,
      "target":213,
      "directed":false,
      "length":0.00636543,
      "support":0.0,
      "removed":false,
      "sequences":[
        "ID_CEC-21-2812|ST_1|CODE_09014|SX_M|RISK_3|AGE_31|SES_2|SCO_3|CD4_1|DRUG_1|MET_NA|APP_1|RES_1|REC_0|VEN_0|CL_23|NAT_mex|2021-03-01",
        "ID_CEC-22-6887|ST_1|CODE_09007|SX_M|RISK_3|AGE_19|SES_2|SCO_2|CD4_3|DRUG_1|MET_NA|APP_1|RES_1|REC_0|VEN_1|CL_23|NAT_mex|2022-03-23"
      ],
      "attributes":[
        "BULK"
      ]
    },
    {
      "source":208,
      "target":214,
      "directed":false,
      "length":0.00600752,
      "support":0.0,
      "removed":false,
      "sequences":[
        "ID_CEC-21-2812|ST_1|CODE_09014|SX_M|RISK_3|AGE_31|SES_2|SCO_3|CD4_1|DRUG_1|MET_NA|APP_1|RES_1|REC_0|VEN_0|CL_23|NAT_mex|2021-03-01",
        "ID_CEC-22-7974|ST_2|CODE_15030|SX_M|RISK_3|AGE_21|SES_2|SCO_2|CD4_1|DRUG_1|MET_NA|APP_0|RES_1|REC_0|VEN_0|CL_23|NAT_mex|2022-06-15"
      ],
      "attributes":[
        "BULK"
      ]
    },
    {
      "source":208,
      "target":215,
      "directed":false,
      "length":0.00281961,
      "support":0.0,
      "removed":false,
      "sequences":[
        "ID_CEC-21-2812|ST_1|CODE_09014|SX_M|RISK_3|AGE_31|SES_2|SCO_3|CD4_1|DRUG_1|MET_NA|APP_1|RES_1|REC_0|VEN_0|CL_23|NAT_mex|2021-03-01",
        "ID_CEC-22-7976|ST_2|CODE_15030|SX_M|RISK_3|AGE_22|SES_1|SCO_2|CD4_1|DRUG_1|MET_NA|APP_1|RES_1|REC_0|VEN_0|CL_23|NAT_mex|2022-06-15"
      ],
      "attributes":[
        "BULK"
      ]
    },
    {
      "source":208,
      "target":216,
      "directed":false,
      "length":0.00529606,
      "support":0.0,
      "removed":false,
      "sequences":[
        "ID_CEC-21-2812|ST_1|CODE_09014|SX_M|RISK_3|AGE_31|SES_2|SCO_3|CD4_1|DRUG_1|MET_NA|APP_1|RES_1|REC_0|VEN_0|CL_23|NAT_mex|2021-03-01",
        "ID_CEC-22-8221|ST_2|CODE_15099|SX_M|RISK_3|AGE_24|SES_2|SCO_2|CD4_2|DRUG_1|MET_NA|APP_1|RES_1|REC_0|VEN_0|CL_23|NAT_mex|2022-07-06"
      ],
      "attributes":[
        "BULK"
      ]
    },
    {
      "source":208,
      "target":217,
      "directed":false,
      "length":0.00672367,
      "support":0.0,
      "removed":false,
      "sequences":[
        "ID_CEC-21-2812|ST_1|CODE_09014|SX_M|RISK_3|AGE_31|SES_2|SCO_3|CD4_1|DRUG_1|MET_NA|APP_1|RES_1|REC_0|VEN_0|CL_23|NAT_mex|2021-03-01",
        "ID_CEC-22-9411|ST_2|CODE_15093|SX_M|RISK_3|AGE_19|SES_1|SCO_2|CD4_1|DRUG_0|MET_NA|APP_0|RES_1|REC_0|VEN_0|CL_23|NAT_mex|2022-10-26"
      ],
      "attributes":[
        "BULK"
      ]
    },
    {
      "source":208,
      "target":218,
      "directed":false,
      "length":0.00423733,
      "support":0.0,
      "removed":false,
      "sequences":[
        "ID_CEC-21-2812|ST_1|CODE_09014|SX_M|RISK_3|AGE_31|SES_2|SCO_3|CD4_1|DRUG_1|MET_NA|APP_1|RES_1|REC_0|VEN_0|CL_23|NAT_mex|2021-03-01",
        "ID_CEC-22-9509|ST_2|CODE_15099|SX_M|RISK_3|AGE_18|SES_2|SCO_2|CD4_2|DRUG_1|MET_NA|APP_1|RES_1|REC_0|VEN_1|CL_23|NAT_mex|2022-11-07"
      ],
      "attributes":[
        "BULK"
      ]
    },
    {
      "source":353,
      "target":355,
      "directed":false,
      "length":0.0135383,
      "support":0.0,
      "removed":false,
      "sequences":[
        "ID_CEC-21-2820|ST_1|CODE_09015|SX_M|RISK_3|AGE_21|SES_2|SCO_2|CD4_2|DRUG_1|MET_1|APP_0|RES_1|REC_1|VEN_1|CL_185|NAT_mex|2021-03-02",
        "ID_CEC-21-2868|ST_1|CODE_09015|SX_M|RISK_3|AGE_29|SES_2|SCO_3|CD4_2|DRUG_0|MET_NA|APP_1|RES_1|REC_0|VEN_0|CL_185|NAT_mex|2021-03-05"
      ],
      "attributes":[
        "BULK"
      ]
    },
    {
      "source":353,
      "target":356,
      "directed":false,
      "length":0.00318233,
      "support":0.0,
      "removed":false,
      "sequences":[
        "ID_CEC-21-2820|ST_1|CODE_09015|SX_M|RISK_3|AGE_21|SES_2|SCO_2|CD4_2|DRUG_1|MET_1|APP_0|RES_1|REC_1|VEN_1|CL_185|NAT_mex|2021-03-02",
        "ID_CEC-21-2875|ST_1|CODE_09015|SX_M|RISK_NA|AGE_33|SES_NA|SCO_NA|CD4_2|DRUG_NA|MET_NA|APP_NA|RES_1|REC_1|VEN_NA|CL_185|NAT_NA|2021-03-05"
      ],
      "attributes":[
        "BULK"
      ]
    },
    {
      "source":353,
      "target":345,
      "directed":false,
      "length":0.0135153,
      "support":0.0,
      "removed":false,
      "sequences":[
        "ID_CEC-21-2820|ST_1|CODE_09015|SX_M|RISK_3|AGE_21|SES_2|SCO_2|CD4_2|DRUG_1|MET_1|APP_0|RES_1|REC_1|VEN_1|CL_185|NAT_mex|2021-03-02",
        "ID_CEC-21-3468|ST_2|CODE_15057|SX_M|RISK_3|AGE_27|SES_1|SCO_2|CD4_1|DRUG_0|MET_NA|APP_0|RES_1|REC_0|VEN_0|CL_185|NAT_mex|2021-04-28"
      ],
      "attributes":[
        "BULK"
      ]
    },
    {
      "source":353,
      "target":349,
      "directed":false,
      "length":0.00211373,
      "support":0.0,
      "removed":false,
      "sequences":[
        "ID_CEC-21-2820|ST_1|CODE_09015|SX_M|RISK_3|AGE_21|SES_2|SCO_2|CD4_2|DRUG_1|MET_1|APP_0|RES_1|REC_1|VEN_1|CL_185|NAT_mex|2021-03-02",
        "ID_CEC-21-4869|ST_1|CODE_09016|SX_M|RISK_3|AGE_25|SES_2|SCO_2|CD4_2|DRUG_1|MET_NA|APP_1|RES_1|REC_0|VEN_NA|CL_185|NAT_mex|2021-09-17"
      ],
      "attributes":[
        "BULK"
      ]
    },
    {
      "source":1177,
      "target":1178,
      "directed":false,
      "length":0.00211441,
      "support":0.0,
      "removed":false,
      "sequences":[
        "ID_CEC-21-2825|ST_1|CODE_09009|SX_M|RISK_3|AGE_36|SES_2|SCO_2|CD4_2|DRUG_0|MET_NA|APP_1|RES_3|REC_0|VEN_NA|CL_419|NAT_mex|2021-03-01",
        "ID_CEC-21-3844|ST_1|CODE_09013|SX_M|RISK_3|AGE_19|SES_1|SCO_2|CD4_2|DRUG_1|MET_NA|APP_1|RES_3|REC_0|VEN_1|CL_419|NAT_mex|2021-06-02"
      ],
      "attributes":[
        "BULK"
      ]
    },
    {
      "source":1177,
      "target":1179,
      "directed":false,
      "length":0.00105663,
      "support":0.0,
      "removed":false,
      "sequences":[
        "ID_CEC-21-2825|ST_1|CODE_09009|SX_M|RISK_3|AGE_36|SES_2|SCO_2|CD4_2|DRUG_0|MET_NA|APP_1|RES_3|REC_0|VEN_NA|CL_419|NAT_mex|2021-03-01",
        "ID_CEC-22-8250|ST_1|CODE_09012|SX_M|RISK_3|AGE_26|SES_2|SCO_2|CD4_2|DRUG_1|MET_NA|APP_1|RES_3|REC_0|VEN_0|CL_419|NAT_mex|2022-07-08"
      ],
      "attributes":[
        "BULK"
      ]
    },
    {
      "source":1625,
      "target":1624,
      "directed":false,
      "length":0.0074297,
      "support":0.0,
      "removed":false,
      "sequences":[
        "ID_CEC-21-2826|ST_1|CODE_09015|SX_M|RISK_3|AGE_37|SES_2|SCO_2|CD4_1|DRUG_0|MET_NA|APP_0|RES_1|REC_0|VEN_NA|CL_496|NAT_mex|2021-03-02",
        "ID_CEC-21-2827|ST_1|CODE_09015|SX_M|RISK_3|AGE_30|SES_1|SCO_3|CD4_2|DRUG_0|MET_NA|APP_0|RES_1|REC_0|VEN_NA|CL_496|NAT_mex|2021-03-02"
      ],
      "attributes":[
        "BULK"
      ]
    },
    {
      "source":373,
      "target":375,
      "directed":false,
      "length":0.00992429,
      "support":0.0,
      "removed":false,
      "sequences":[
        "ID_CEC-21-2830|ST_1|CODE_09007|SX_M|RISK_3|AGE_19|SES_1|SCO_2|CD4_3|DRUG_1|MET_NA|APP_1|RES_1|REC_0|VEN_1|CL_27|NAT_mex|2021-03-03",
        "ID_CEC-21-4179|ST_1|CODE_09007|SX_M|RISK_3|AGE_24|SES_1|SCO_2|CD4_1|DRUG_0|MET_NA|APP_1|RES_1|REC_0|VEN_0|CL_27|NAT_mex|2021-07-02"
      ],
      "attributes":[
        "BULK"
      ]
    },
    {
      "source":373,
      "target":376,
      "directed":false,
      "length":0.0138661,
      "support":0.0,
      "removed":false,
      "sequences":[
        "ID_CEC-21-2830|ST_1|CODE_09007|SX_M|RISK_3|AGE_19|SES_1|SCO_2|CD4_3|DRUG_1|MET_NA|APP_1|RES_1|REC_0|VEN_1|CL_27|NAT_mex|2021-03-03",
        "ID_CEC-21-4216|ST_1|CODE_09007|SX_M|RISK_3|AGE_23|SES_1|SCO_2|CD4_2|DRUG_NA|MET_NA|APP_1|RES_5|REC_0|VEN_NA|CL_27|NAT_mex|2021-07-05"
      ],
      "attributes":[
        "BULK"
      ]
    },
    {
      "source":373,
      "target":378,
      "directed":false,
      "length":0.0106374,
      "support":0.0,
      "removed":false,
      "sequences":[
        "ID_CEC-21-2830|ST_1|CODE_09007|SX_M|RISK_3|AGE_19|SES_1|SCO_2|CD4_3|DRUG_1|MET_NA|APP_1|RES_1|REC_0|VEN_1|CL_27|NAT_mex|2021-03-03",
        "ID_CEC-21-5704|ST_1|CODE_09015|SX_M|RISK_3|AGE_22|SES_1|SCO_2|CD4_2|DRUG_1|MET_NA|APP_0|RES_1|REC_0|VEN_0|CL_27|NAT_mex|2021-11-26"
      ],
      "attributes":[
        "BULK"
      ]
    },
    {
      "source":2849,
      "target":2848,
      "directed":false,
      "length":0.00992674,
      "support":0.0,
      "removed":false,
      "sequences":[
        "ID_CEC-21-2832|ST_1|CODE_09003|SX_M|RISK_3|AGE_38|SES_2|SCO_2|CD4_1|DRUG_0|MET_NA|APP_0|RES_1|REC_0|VEN_0|CL_952|NAT_mex|2021-03-03",
        "ID_CEC-21-5793|ST_1|CODE_09014|SX_M|RISK_3|AGE_29|SES_1|SCO_3|CD4_2|DRUG_1|MET_NA|APP_1|RES_1|REC_0|VEN_1|CL_952|NAT_mex|2021-12-02"
      ],
      "attributes":[
        "BULK"
      ]
    },
    {
      "source":512,
      "target":514,
      "directed":false,
      "length":0.0120767,
      "support":0.0,
      "removed":false,
      "sequences":[
        "ID_CEC-21-2834|ST_2|CODE_15060|SX_M|RISK_3|AGE_23|SES_2|SCO_2|CD4_1|DRUG_1|MET_NA|APP_0|RES_1|REC_0|VEN_0|CL_207|NAT_mex|2021-03-03",
        "ID_CEC-21-5226|ST_1|CODE_09007|SX_M|RISK_3|AGE_24|SES_1|SCO_2|CD4_1|DRUG_1|MET_NA|APP_0|RES_2|REC_0|VEN_NA|CL_207|NAT_mex|2021-10-13"
      ],
      "attributes":[
        "BULK"
      ]
    },
    {
      "source":512,
      "target":515,
      "directed":false,
      "length":0.0124532,
      "support":0.0,
      "removed":false,
      "sequences":[
        "ID_CEC-21-2834|ST_2|CODE_15060|SX_M|RISK_3|AGE_23|SES_2|SCO_2|CD4_1|DRUG_1|MET_NA|APP_0|RES_1|REC_0|VEN_0|CL_207|NAT_mex|2021-03-03",
        "ID_CEC-22-6072|ST_1|CODE_09005|SX_M|RISK_3|AGE_22|SES_2|SCO_3|CD4_1|DRUG_1|MET_NA|APP_1|RES_1|REC_0|VEN_1|CL_207|NAT_mex|2022-01-11"
      ],
      "attributes":[
        "BULK"
      ]
    },
    {
      "source":512,
      "target":516,
      "directed":false,
      "length":0.0084944,
      "support":0.0,
      "removed":false,
      "sequences":[
        "ID_CEC-21-2834|ST_2|CODE_15060|SX_M|RISK_3|AGE_23|SES_2|SCO_2|CD4_1|DRUG_1|MET_NA|APP_0|RES_1|REC_0|VEN_0|CL_207|NAT_mex|2021-03-03",
        "ID_CEC-22-7081|ST_1|CODE_09007|SX_M|RISK_3|AGE_26|SES_2|SCO_3|CD4_1|DRUG_0|MET_NA|APP_1|RES_1|REC_0|VEN_0|CL_207|NAT_mex|2022-04-06"
      ],
      "attributes":[
        "BULK"
      ]
    },
    {
      "source":91,
      "target":93,
      "directed":false,
      "length":0.010301,
      "support":0.0,
      "removed":false,
      "sequences":[
        "ID_CEC-21-2838|ST_2|CODE_15033|SX_M|RISK_3|AGE_24|SES_2|SCO_3|CD4_2|DRUG_0|MET_NA|APP_1|RES_1|REC_1|VEN_0|CL_16|NAT_mex|2021-03-03",
        "ID_CEC-21-3046|ST_1|CODE_09007|SX_M|RISK_3|AGE_29|SES_1|SCO_2|CD4_2|DRUG_1|MET_NA|APP_1|RES_1|REC_0|VEN_1|CL_16|NAT_mex|2021-03-23"
      ],
      "attributes":[
        "BULK"
      ]
    },
    {
      "source":91,
      "target":94,
      "directed":false,
      "length":0.00993613,
      "support":0.0,
      "removed":false,
      "sequences":[
        "ID_CEC-21-2838|ST_2|CODE_15033|SX_M|RISK_3|AGE_24|SES_2|SCO_3|CD4_2|DRUG_0|MET_NA|APP_1|RES_1|REC_1|VEN_0|CL_16|NAT_mex|2021-03-03",
        "ID_CEC-21-4171|ST_1|CODE_09015|SX_M|RISK_3|AGE_33|SES_2|SCO_3|CD4_1|DRUG_NA|MET_1|APP_NA|RES_1|REC_0|VEN_NA|CL_16|NAT_mex|2021-07-01"
      ],
      "attributes":[
        "BULK"
      ]
    },
    {
      "source":91,
      "target":95,
      "directed":false,
      "length":0.00993757,
      "support":0.0,
      "removed":false,
      "sequences":[
        "ID_CEC-21-2838|ST_2|CODE_15033|SX_M|RISK_3|AGE_24|SES_2|SCO_3|CD4_2|DRUG_0|MET_NA|APP_1|RES_1|REC_1|VEN_0|CL_16|NAT_mex|2021-03-03",
        "ID_CEC-21-4346|ST_1|CODE_09015|SX_M|RISK_3|AGE_34|SES_2|SCO_3|CD4_2|DRUG_1|MET_NA|APP_1|RES_1|REC_0|VEN_1|CL_16|NAT_mex|2021-07-16"
      ],
      "attributes":[
        "BULK"
      ]
    },
    {
      "source":91,
      "target":96,
      "directed":false,
      "length":0.00850473,
      "support":0.0,
      "removed":false,
      "sequences":[
        "ID_CEC-21-2838|ST_2|CODE_15033|SX_M|RISK_3|AGE_24|SES_2|SCO_3|CD4_2|DRUG_0|MET_NA|APP_1|RES_1|REC_1|VEN_0|CL_16|NAT_mex|2021-03-03",
        "ID_CEC-21-4473|ST_1|CODE_09007|SX_M|RISK_3|AGE_29|SES_2|SCO_3|CD4_2|DRUG_1|MET_1|APP_1|RES_1|REC_0|VEN_1|CL_16|NAT_mex|2021-08-05"
      ],
      "attributes":[
        "BULK"
      ]
    },
    {
      "source":91,
      "target":98,
      "directed":false,
      "length":0.00743507,
      "support":0.0,
      "removed":false,
      "sequences":[
        "ID_CEC-21-2838|ST_2|CODE_15033|SX_M|RISK_3|AGE_24|SES_2|SCO_3|CD4_2|DRUG_0|MET_NA|APP_1|RES_1|REC_1|VEN_0|CL_16|NAT_mex|2021-03-03",
        "ID_CEC-21-5821|ST_2|CODE_15033|SX_M|RISK_3|AGE_18|SES_2|SCO_2|CD4_1|DRUG_1|MET_NA|APP_1|RES_1|REC_0|VEN_1|CL_16|NAT_mex|2021-12-06"
      ],
      "attributes":[
        "BULK"
      ]
    },
    {
      "source":91,
      "target":99,
      "directed":false,
      "length":0.0106372,
      "support":0.0,
      "removed":false,
      "sequences":[
        "ID_CEC-21-2838|ST_2|CODE_15033|SX_M|RISK_3|AGE_24|SES_2|SCO_3|CD4_2|DRUG_0|MET_NA|APP_1|RES_1|REC_1|VEN_0|CL_16|NAT_mex|2021-03-03",
        "ID_CEC-21-5862|ST_1|CODE_09011|SX_M|RISK_3|AGE_26|SES_2|SCO_2|CD4_2|DRUG_1|MET_NA|APP_1|RES_1|REC_0|VEN_1|CL_16|NAT_mex|2021-12-08"
      ],
      "attributes":[
        "BULK"
      ]
    },
    {
      "source":91,
      "target":100,
      "directed":false,
      "length":0.0120926,
      "support":0.0,
      "removed":false,
      "sequences":[
        "ID_CEC-21-2838|ST_2|CODE_15033|SX_M|RISK_3|AGE_24|SES_2|SCO_3|CD4_2|DRUG_0|MET_NA|APP_1|RES_1|REC_1|VEN_0|CL_16|NAT_mex|2021-03-03",
        "ID_CEC-22-5945|ST_1|CODE_09005|SX_M|RISK_3|AGE_59|SES_1|SCO_3|CD4_1|DRUG_0|MET_NA|APP_0|RES_1|REC_0|VEN_1|CL_16|NAT_mex|2022-01-03"
      ],
      "attributes":[
        "BULK"
      ]
    },
    {
      "source":91,
      "target":101,
      "directed":false,
      "length":0.00423463,
      "support":0.0,
      "removed":false,
      "sequences":[
        "ID_CEC-21-2838|ST_2|CODE_15033|SX_M|RISK_3|AGE_24|SES_2|SCO_3|CD4_2|DRUG_0|MET_NA|APP_1|RES_1|REC_1|VEN_0|CL_16|NAT_mex|2021-03-03",
        "ID_CEC-22-6272|ST_1|CODE_09005|SX_M|RISK_3|AGE_28|SES_1|SCO_3|CD4_2|DRUG_1|MET_NA|APP_0|RES_1|REC_0|VEN_0|CL_16|NAT_mex|2022-01-27"
      ],
      "attributes":[
        "BULK"
      ]
    },
    {
      "source":91,
      "target":102,
      "directed":false,
      "length":0.00886003,
      "support":0.0,
      "removed":false,
      "sequences":[
        "ID_CEC-21-2838|ST_2|CODE_15033|SX_M|RISK_3|AGE_24|SES_2|SCO_3|CD4_2|DRUG_0|MET_NA|APP_1|RES_1|REC_1|VEN_0|CL_16|NAT_mex|2021-03-03",
        "ID_CEC-22-6926|ST_1|CODE_09014|SX_M|RISK_NA|AGE_28|SES_NA|SCO_NA|CD4_2|DRUG_NA|MET_NA|APP_NA|RES_1|REC_0|VEN_NA|CL_16|NAT_NA|2022-03-24"
      ],
      "attributes":[
        "BULK"
      ]
    },
    {
      "source":91,
      "target":103,
      "directed":false,
      "length":0.00388077,
      "support":0.0,
      "removed":false,
      "sequences":[
        "ID_CEC-21-2838|ST_2|CODE_15033|SX_M|RISK_3|AGE_24|SES_2|SCO_3|CD4_2|DRUG_0|MET_NA|APP_1|RES_1|REC_1|VEN_0|CL_16|NAT_mex|2021-03-03",
        "ID_CEC-22-7088|ST_2|CODE_15121|SX_M|RISK_3|AGE_24|SES_2|SCO_2|CD4_1|DRUG_1|MET_NA|APP_1|RES_1|REC_0|VEN_1|CL_16|NAT_mex|2022-04-06"
      ],
      "attributes":[
        "BULK"
      ]
    },
    {
      "source":91,
      "target":104,
      "directed":false,
      "length":0.00672079,
      "support":0.0,
      "removed":false,
      "sequences":[
        "ID_CEC-21-2838|ST_2|CODE_15033|SX_M|RISK_3|AGE_24|SES_2|SCO_3|CD4_2|DRUG_0|MET_NA|APP_1|RES_1|REC_1|VEN_0|CL_16|NAT_mex|2021-03-03",
        "ID_CEC-22-7093|ST_2|CODE_15121|SX_M|RISK_3|AGE_22|SES_1|SCO_2|CD4_3|DRUG_1|MET_NA|APP_0|RES_1|REC_1|VEN_1|CL_16|NAT_mex|2022-04-06"
      ],
      "attributes":[
        "BULK"
      ]
    },
    {
      "source":91,
      "target":106,
      "directed":false,
      "length":0.00458812,
      "support":0.0,
      "removed":false,
      "sequences":[
        "ID_CEC-21-2838|ST_2|CODE_15033|SX_M|RISK_3|AGE_24|SES_2|SCO_3|CD4_2|DRUG_0|MET_NA|APP_1|RES_1|REC_1|VEN_0|CL_16|NAT_mex|2021-03-03",
        "ID_CEC-22-9289|ST_1|CODE_09005|SX_M|RISK_NA|AGE_22|SES_NA|SCO_NA|CD4_2|DRUG_NA|MET_NA|APP_NA|RES_1|REC_0|VEN_NA|CL_16|NAT_NA|2022-10-13"
      ],
      "attributes":[
        "BULK"
      ]
    },
    {
      "source":91,
      "target":107,
      "directed":false,
      "length":0.00743255,
      "support":0.0,
      "removed":false,
      "sequences":[
        "ID_CEC-21-2838|ST_2|CODE_15033|SX_M|RISK_3|AGE_24|SES_2|SCO_3|CD4_2|DRUG_0|MET_NA|APP_1|RES_1|REC_1|VEN_0|CL_16|NAT_mex|2021-03-03",
        "ID_CEC-22-9709|ST_2|CODE_15081|SX_M|RISK_3|AGE_36|SES_1|SCO_3|CD4_1|DRUG_1|MET_NA|APP_1|RES_1|REC_0|VEN_0|CL_16|NAT_mex|2022-11-30"
      ],
      "attributes":[
        "BULK"
      ]
    },
    {
      "source":91,
      "target":108,
      "directed":false,
      "length":0.00778719,
      "support":0.0,
      "removed":false,
      "sequences":[
        "ID_CEC-21-2838|ST_2|CODE_15033|SX_M|RISK_3|AGE_24|SES_2|SCO_3|CD4_2|DRUG_0|MET_NA|APP_1|RES_1|REC_1|VEN_0|CL_16|NAT_mex|2021-03-03",
        "ID_CEC-22-9719|ST_1|CODE_09003|SX_M|RISK_3|AGE_21|SES_1|SCO_2|CD4_2|DRUG_1|MET_NA|APP_1|RES_2|REC_1|VEN_0|CL_16|NAT_mex|2022-12-01"
      ],
      "attributes":[
        "BULK"
      ]
    },
    {
      "source":92,
      "target":93,
      "directed":false,
      "length":0.00993409,
      "support":0.0,
      "removed":false,
      "sequences":[
        "ID_CEC-21-2839|ST_1|CODE_09015|SX_M|RISK_3|AGE_31|SES_1|SCO_3|CD4_1|DRUG_0|MET_NA|APP_0|RES_1|REC_0|VEN_0|CL_16|NAT_mex|2021-03-03",
        "ID_CEC-21-3046|ST_1|CODE_09007|SX_M|RISK_3|AGE_29|SES_1|SCO_2|CD4_2|DRUG_1|MET_NA|APP_1|RES_1|REC_0|VEN_1|CL_16|NAT_mex|2021-03-23"
      ],
      "attributes":[
        "BULK"
      ]
    },
    {
      "source":92,
      "target":97,
      "directed":false,
      "length":0.00423441,
      "support":0.0,
      "removed":false,
      "sequences":[
        "ID_CEC-21-2839|ST_1|CODE_09015|SX_M|RISK_3|AGE_31|SES_1|SCO_3|CD4_1|DRUG_0|MET_NA|APP_0|RES_1|REC_0|VEN_0|CL_16|NAT_mex|2021-03-03",
        "ID_CEC-21-4952|ST_1|CODE_09007|SX_M|RISK_3|AGE_19|SES_2|SCO_2|CD4_2|DRUG_1|MET_NA|APP_1|RES_1|REC_0|VEN_0|CL_16|NAT_mex|2021-09-14"
      ],
      "attributes":[
        "BULK"
      ]
    },
    {
      "source":92,
      "target":99,
      "directed":false,
      "length":0.00671982,
      "support":0.0,
      "removed":false,
      "sequences":[
        "ID_CEC-21-2839|ST_1|CODE_09015|SX_M|RISK_3|AGE_31|SES_1|SCO_3|CD4_1|DRUG_0|MET_NA|APP_0|RES_1|REC_0|VEN_0|CL_16|NAT_mex|2021-03-03",
        "ID_CEC-21-5862|ST_1|CODE_09011|SX_M|RISK_3|AGE_26|SES_2|SCO_2|CD4_2|DRUG_1|MET_NA|APP_1|RES_1|REC_0|VEN_1|CL_16|NAT_mex|2021-12-08"
      ],
      "attributes":[
        "BULK"
      ]
    },
    {
      "source":92,
      "target":100,
      "directed":false,
      "length":0.00176093,
      "support":0.0,
      "removed":false,
      "sequences":[
        "ID_CEC-21-2839|ST_1|CODE_09015|SX_M|RISK_3|AGE_31|SES_1|SCO_3|CD4_1|DRUG_0|MET_NA|APP_0|RES_1|REC_0|VEN_0|CL_16|NAT_mex|2021-03-03",
        "ID_CEC-22-5945|ST_1|CODE_09005|SX_M|RISK_3|AGE_59|SES_1|SCO_3|CD4_1|DRUG_0|MET_NA|APP_0|RES_1|REC_0|VEN_1|CL_16|NAT_mex|2022-01-03"
      ],
      "attributes":[
        "BULK"
      ]
    },
    {
      "source":92,
      "target":101,
      "directed":false,
      "length":0.0113782,
      "support":0.0,
      "removed":false,
      "sequences":[
        "ID_CEC-21-2839|ST_1|CODE_09015|SX_M|RISK_3|AGE_31|SES_1|SCO_3|CD4_1|DRUG_0|MET_NA|APP_0|RES_1|REC_0|VEN_0|CL_16|NAT_mex|2021-03-03",
        "ID_CEC-22-6272|ST_1|CODE_09005|SX_M|RISK_3|AGE_28|SES_1|SCO_3|CD4_2|DRUG_1|MET_NA|APP_0|RES_1|REC_0|VEN_0|CL_16|NAT_mex|2022-01-27"
      ],
      "attributes":[
        "BULK"
      ]
    },
    {
      "source":92,
      "target":102,
      "directed":false,
      "length":0.0135414,
      "support":0.0,
      "removed":false,
      "sequences":[
        "ID_CEC-21-2839|ST_1|CODE_09015|SX_M|RISK_3|AGE_31|SES_1|SCO_3|CD4_1|DRUG_0|MET_NA|APP_0|RES_1|REC_0|VEN_0|CL_16|NAT_mex|2021-03-03",
        "ID_CEC-22-6926|ST_1|CODE_09014|SX_M|RISK_NA|AGE_28|SES_NA|SCO_NA|CD4_2|DRUG_NA|MET_NA|APP_NA|RES_1|REC_0|VEN_NA|CL_16|NAT_NA|2022-03-24"
      ],
      "attributes":[
        "BULK"
      ]
    },
    {
      "source":92,
      "target":105,
      "directed":false,
      "length":0.00922576,
      "support":0.0,
      "removed":false,
      "sequences":[
        "ID_CEC-21-2839|ST_1|CODE_09015|SX_M|RISK_3|AGE_31|SES_1|SCO_3|CD4_1|DRUG_0|MET_NA|APP_0|RES_1|REC_0|VEN_0|CL_16|NAT_mex|2021-03-03",
        "ID_CEC-22-8949|ST_1|CODE_07106|SX_M|RISK_3|AGE_19|SES_2|SCO_2|CD4_2|DRUG_1|MET_NA|APP_1|RES_1|REC_0|VEN_0|CL_16|NAT_mex|2022-09-12"
      ],
      "attributes":[
        "BULK"
      ]
    },
    {
      "source":92,
      "target":106,
      "directed":false,
      "length":0.0120905,
      "support":0.0,
      "removed":false,
      "sequences":[
        "ID_CEC-21-2839|ST_1|CODE_09015|SX_M|RISK_3|AGE_31|SES_1|SCO_3|CD4_1|DRUG_0|MET_NA|APP_0|RES_1|REC_0|VEN_0|CL_16|NAT_mex|2021-03-03",
        "ID_CEC-22-9289|ST_1|CODE_09005|SX_M|RISK_NA|AGE_22|SES_NA|SCO_NA|CD4_2|DRUG_NA|MET_NA|APP_NA|RES_1|REC_0|VEN_NA|CL_16|NAT_NA|2022-10-13"
      ],
      "attributes":[
        "BULK"
      ]
    },
    {
      "source":1037,
      "target":1034,
      "directed":false,
      "length":0.00601126,
      "support":0.0,
      "removed":false,
      "sequences":[
        "ID_CEC-21-2846|ST_2|CODE_15039|SX_M|RISK_3|AGE_49|SES_2|SCO_2|CD4_2|DRUG_0|MET_NA|APP_1|RES_1|REC_0|VEN_0|CL_408|NAT_mex|2021-03-04",
        "ID_CEC-21-5439|ST_2|CODE_15033|SX_M|RISK_3|AGE_35|SES_2|SCO_3|CD4_2|DRUG_1|MET_NA|APP_1|RES_1|REC_0|VEN_0|CL_408|NAT_mex|2021-11-04"
      ],
      "attributes":[
        "BULK"
      ]
    },
    {
      "source":1037,
      "target":1035,
      "directed":false,
      "length":0.00529618,
      "support":0.0,
      "removed":false,
      "sequences":[
        "ID_CEC-21-2846|ST_2|CODE_15039|SX_M|RISK_3|AGE_49|SES_2|SCO_2|CD4_2|DRUG_0|MET_NA|APP_1|RES_1|REC_0|VEN_0|CL_408|NAT_mex|2021-03-04",
        "ID_CEC-22-8597|ST_2|CODE_15070|SX_M|RISK_3|AGE_32|SES_2|SCO_2|CD4_1|DRUG_0|MET_NA|APP_0|RES_1|REC_0|VEN_0|CL_408|NAT_mex|2022-08-12"
      ],
      "attributes":[
        "BULK"
      ]
    },
    {
      "source":1037,
      "target":1036,
      "directed":false,
      "length":0.00743772,
      "support":0.0,
      "removed":false,
      "sequences":[
        "ID_CEC-21-2846|ST_2|CODE_15039|SX_M|RISK_3|AGE_49|SES_2|SCO_2|CD4_2|DRUG_0|MET_NA|APP_1|RES_1|REC_0|VEN_0|CL_408|NAT_mex|2021-03-04",
        "ID_CEC-22-8697|ST_1|CODE_09010|SX_M|RISK_3|AGE_31|SES_1|SCO_3|CD4_2|DRUG_0|MET_NA|APP_0|RES_1|REC_1|VEN_0|CL_408|NAT_mex|2022-08-22"
      ],
      "attributes":[
        "BULK"
      ]
    },
    {
      "source":996,
      "target":991,
      "directed":false,
      "length":0.000703788,
      "support":0.0,
      "removed":false,
      "sequences":[
        "ID_CEC-21-2856|ST_1|CODE_09014|SX_M|RISK_3|AGE_39|SES_2|SCO_3|CD4_2|DRUG_1|MET_NA|APP_1|RES_2|REC_0|VEN_0|CL_404|NAT_mex|2021-03-04",
        "ID_CEC-21-3223|ST_1|CODE_09007|SX_M|RISK_3|AGE_24|SES_2|SCO_2|CD4_2|DRUG_1|MET_NA|APP_1|RES_2|REC_1|VEN_1|CL_404|NAT_mex|2021-04-07"
      ],
      "attributes":[
        "BULK"
      ]
    },
    {
      "source":996,
      "target":992,
      "directed":false,
      "length":0.00317476,
      "support":0.0,
      "removed":false,
      "sequences":[
        "ID_CEC-21-2856|ST_1|CODE_09014|SX_M|RISK_3|AGE_39|SES_2|SCO_3|CD4_2|DRUG_1|MET_NA|APP_1|RES_2|REC_0|VEN_0|CL_404|NAT_mex|2021-03-04",
        "ID_CEC-22-6372|ST_1|CODE_09003|SX_M|RISK_3|AGE_27|SES_2|SCO_2|CD4_2|DRUG_0|MET_NA|APP_0|RES_2|REC_0|VEN_0|CL_404|NAT_mex|2022-02-04"
      ],
      "attributes":[
        "BULK"
      ]
    },
    {
      "source":996,
      "target":993,
      "directed":false,
      "length":0.00176139,
      "support":0.0,
      "removed":false,
      "sequences":[
        "ID_CEC-21-2856|ST_1|CODE_09014|SX_M|RISK_3|AGE_39|SES_2|SCO_3|CD4_2|DRUG_1|MET_NA|APP_1|RES_2|REC_0|VEN_0|CL_404|NAT_mex|2021-03-04",
        "ID_CEC-22-6531|ST_1|CODE_09007|SX_M|RISK_3|AGE_26|SES_1|SCO_2|CD4_1|DRUG_1|MET_NA|APP_1|RES_2|REC_0|VEN_1|CL_404|NAT_mex|2022-02-18"
      ],
      "attributes":[
        "BULK"
      ]
    },
    {
      "source":996,
      "target":994,
      "directed":false,
      "length":0.0074391,
      "support":0.0,
      "removed":false,
      "sequences":[
        "ID_CEC-21-2856|ST_1|CODE_09014|SX_M|RISK_3|AGE_39|SES_2|SCO_3|CD4_2|DRUG_1|MET_NA|APP_1|RES_2|REC_0|VEN_0|CL_404|NAT_mex|2021-03-04",
        "ID_CEC-22-6886|ST_1|CODE_09012|SX_M|RISK_3|AGE_39|SES_1|SCO_2|CD4_1|DRUG_1|MET_NA|APP_0|RES_2|REC_0|VEN_0|CL_NA|NAT_mex|2022-03-23"
      ],
      "attributes":[
        "BULK"
      ]
    },
    {
      "source":233,
      "target":234,
      "directed":false,
      "length":0.00282198,
      "support":0.0,
      "removed":false,
      "sequences":[
        "ID_CEC-21-2857|ST_1|CODE_09003|SX_M|RISK_3|AGE_24|SES_1|SCO_2|CD4_2|DRUG_1|MET_NA|APP_0|RES_1|REC_0|VEN_NA|CL_204|NAT_mex|2021-03-04",
        "ID_CEC-21-2861|ST_1|CODE_09012|SX_M|RISK_3|AGE_21|SES_2|SCO_3|CD4_1|DRUG_1|MET_NA|APP_0|RES_1|REC_0|VEN_0|CL_204|NAT_mex|2021-03-05"
      ],
      "attributes":[
        "BULK"
      ]
    },
    {
      "source":233,
      "target":235,
      "directed":false,
      "length":0.00459058,
      "support":0.0,
      "removed":false,
      "sequences":[
        "ID_CEC-21-2857|ST_1|CODE_09003|SX_M|RISK_3|AGE_24|SES_1|SCO_2|CD4_2|DRUG_1|MET_NA|APP_0|RES_1|REC_0|VEN_NA|CL_204|NAT_mex|2021-03-04",
        "ID_CEC-21-2906|ST_1|CODE_09003|SX_M|RISK_3|AGE_22|SES_2|SCO_2|CD4_2|DRUG_1|MET_NA|APP_1|RES_1|REC_0|VEN_0|CL_204|NAT_mex|2021-03-09"
      ],
      "attributes":[
        "BULK"
      ]
    },
    {
      "source":233,
      "target":225,
      "directed":false,
      "length":0.00352549,
      "support":0.0,
      "removed":false,
      "sequences":[
        "ID_CEC-21-2857|ST_1|CODE_09003|SX_M|RISK_3|AGE_24|SES_1|SCO_2|CD4_2|DRUG_1|MET_NA|APP_0|RES_1|REC_0|VEN_NA|CL_204|NAT_mex|2021-03-04",
        "ID_CEC-21-4658|ST_1|CODE_09008|SX_M|RISK_3|AGE_22|SES_1|SCO_2|CD4_1|DRUG_0|MET_NA|APP_0|RES_1|REC_0|VEN_1|CL_204|NAT_mex|2021-08-24"
      ],
      "attributes":[
        "BULK"
      ]
    },
    {
      "source":233,
      "target":226,
      "directed":false,
      "length":0.00458941,
      "support":0.0,
      "removed":false,
      "sequences":[
        "ID_CEC-21-2857|ST_1|CODE_09003|SX_M|RISK_3|AGE_24|SES_1|SCO_2|CD4_2|DRUG_1|MET_NA|APP_0|RES_1|REC_0|VEN_NA|CL_204|NAT_mex|2021-03-04",
        "ID_CEC-21-4990|ST_1|CODE_09003|SX_M|RISK_3|AGE_35|SES_1|SCO_3|CD4_2|DRUG_0|MET_NA|APP_1|RES_1|REC_0|VEN_0|CL_204|NAT_mex|2021-09-27"
      ],
      "attributes":[
        "BULK"
      ]
    },
    {
      "source":233,
      "target":227,
      "directed":false,
      "length":0.00388064,
      "support":0.0,
      "removed":false,
      "sequences":[
        "ID_CEC-21-2857|ST_1|CODE_09003|SX_M|RISK_3|AGE_24|SES_1|SCO_2|CD4_2|DRUG_1|MET_NA|APP_0|RES_1|REC_0|VEN_NA|CL_204|NAT_mex|2021-03-04",
        "ID_CEC-21-5690|ST_1|CODE_09007|SX_M|RISK_3|AGE_22|SES_2|SCO_2|CD4_2|DRUG_0|MET_NA|APP_1|RES_1|REC_1|VEN_0|CL_204|NAT_mex|2021-11-25"
      ],
      "attributes":[
        "BULK"
      ]
    },
    {
      "source":233,
      "target":228,
      "directed":false,
      "length":0.00211371,
      "support":0.0,
      "removed":false,
      "sequences":[
        "ID_CEC-21-2857|ST_1|CODE_09003|SX_M|RISK_3|AGE_24|SES_1|SCO_2|CD4_2|DRUG_1|MET_NA|APP_0|RES_1|REC_0|VEN_NA|CL_204|NAT_mex|2021-03-04",
        "ID_CEC-22-8048|ST_1|CODE_09003|SX_M|RISK_3|AGE_24|SES_1|SCO_3|CD4_2|DRUG_1|MET_NA|APP_1|RES_1|REC_0|VEN_0|CL_204|NAT_mex|2022-06-23"
      ],
      "attributes":[
        "BULK"
      ]
    },
    {
      "source":233,
      "target":229,
      "directed":false,
      "length":0.00494526,
      "support":0.0,
      "removed":false,
      "sequences":[
        "ID_CEC-21-2857|ST_1|CODE_09003|SX_M|RISK_3|AGE_24|SES_1|SCO_2|CD4_2|DRUG_1|MET_NA|APP_0|RES_1|REC_0|VEN_NA|CL_204|NAT_mex|2021-03-04",
        "ID_CEC-22-8077|ST_1|CODE_09002|SX_M|RISK_3|AGE_24|SES_2|SCO_3|CD4_2|DRUG_1|MET_NA|APP_0|RES_1|REC_0|VEN_0|CL_204|NAT_mex|2022-06-27"
      ],
      "attributes":[
        "BULK"
      ]
    },
    {
      "source":233,
      "target":230,
      "directed":false,
      "length":0.0106494,
      "support":0.0,
      "removed":false,
      "sequences":[
        "ID_CEC-21-2857|ST_1|CODE_09003|SX_M|RISK_3|AGE_24|SES_1|SCO_2|CD4_2|DRUG_1|MET_NA|APP_0|RES_1|REC_0|VEN_NA|CL_204|NAT_mex|2021-03-04",
        "ID_CEC-22-9035|ST_1|CODE_09015|SX_M|RISK_3|AGE_20|SES_1|SCO_2|CD4_2|DRUG_1|MET_NA|APP_1|RES_1|REC_0|VEN_0|CL_204|NAT_mex|2022-09-21"
      ],
      "attributes":[
        "BULK"
      ]
    },
    {
      "source":233,
      "target":231,
      "directed":false,
      "length":0.00743089,
      "support":0.0,
      "removed":false,
      "sequences":[
        "ID_CEC-21-2857|ST_1|CODE_09003|SX_M|RISK_3|AGE_24|SES_1|SCO_2|CD4_2|DRUG_1|MET_NA|APP_0|RES_1|REC_0|VEN_NA|CL_204|NAT_mex|2021-03-04",
        "ID_CEC-22-9120|ST_1|CODE_09013|SX_M|RISK_3|AGE_26|SES_1|SCO_3|CD4_1|DRUG_1|MET_NA|APP_0|RES_1|REC_0|VEN_0|CL_204|NAT_mex|2022-09-26"
      ],
      "attributes":[
        "BULK"
      ]
    },
    {
      "source":1315,
      "target":1317,
      "directed":false,
      "length":0.00885078,
      "support":0.0,
      "removed":false,
      "sequences":[
        "ID_CEC-21-2858|ST_1|CODE_09007|SX_M|RISK_3|AGE_22|SES_2|SCO_2|CD4_2|DRUG_0|MET_NA|APP_0|RES_1|REC_0|VEN_NA|CL_405|NAT_mex|2021-03-04",
        "ID_CEC-21-4926|ST_2|CODE_15033|SX_M|RISK_3|AGE_27|SES_1|SCO_3|CD4_1|DRUG_0|MET_NA|APP_0|RES_1|REC_0|VEN_0|CL_405|NAT_mex|2021-09-22"
      ],
      "attributes":[
        "BULK"
      ]
    },
    {
      "source":1315,
      "target":1318,
      "directed":false,
      "length":0.00992878,
      "support":0.0,
      "removed":false,
      "sequences":[
        "ID_CEC-21-2858|ST_1|CODE_09007|SX_M|RISK_3|AGE_22|SES_2|SCO_2|CD4_2|DRUG_0|MET_NA|APP_0|RES_1|REC_0|VEN_NA|CL_405|NAT_mex|2021-03-04",
        "ID_CEC-21-5665|ST_1|CODE_09009|SX_M|RISK_3|AGE_20|SES_2|SCO_2|CD4_2|DRUG_1|MET_NA|APP_1|RES_1|REC_0|VEN_1|CL_405|NAT_mex|2021-11-22"
      ],
      "attributes":[
        "BULK"
      ]
    },
    {
      "source":1315,
      "target":1319,
      "directed":false,
      "length":0.00813861,
      "support":0.0,
      "removed":false,
      "sequences":[
        "ID_CEC-21-2858|ST_1|CODE_09007|SX_M|RISK_3|AGE_22|SES_2|SCO_2|CD4_2|DRUG_0|MET_NA|APP_0|RES_1|REC_0|VEN_NA|CL_405|NAT_mex|2021-03-04",
        "ID_CEC-22-6704|ST_1|CODE_09012|SX_M|RISK_3|AGE_29|SES_2|SCO_3|CD4_1|DRUG_0|MET_NA|APP_1|RES_1|REC_0|VEN_0|CL_405|NAT_mex|2022-03-07"
      ],
      "attributes":[
        "BULK"
      ]
    },
    {
      "source":752,
      "target":753,
      "directed":false,
      "length":0.00530325,
      "support":0.0,
      "removed":false,
      "sequences":[
        "ID_CEC-21-2859|ST_1|CODE_09007|SX_M|RISK_3|AGE_28|SES_2|SCO_2|CD4_1|DRUG_NA|MET_NA|APP_1|RES_1|REC_0|VEN_0|CL_126|NAT_mex|2021-03-05",
        "ID_CEC-21-4377|ST_1|CODE_09010|SX_M|RISK_2|AGE_28|SES_2|SCO_3|CD4_1|DRUG_1|MET_NA|APP_1|RES_1|REC_0|VEN_1|CL_126|NAT_mex|2021-07-20"
      ],
      "attributes":[
        "BULK"
      ]
    },
    {
      "source":752,
      "target":755,
      "directed":false,
      "length":0.00779592,
      "support":0.0,
      "removed":false,
      "sequences":[
        "ID_CEC-21-2859|ST_1|CODE_09007|SX_M|RISK_3|AGE_28|SES_2|SCO_2|CD4_1|DRUG_NA|MET_NA|APP_1|RES_1|REC_0|VEN_0|CL_126|NAT_mex|2021-03-05",
        "ID_CEC-22-6291|ST_1|CODE_09003|SX_M|RISK_3|AGE_19|SES_1|SCO_2|CD4_1|DRUG_0|MET_NA|APP_1|RES_1|REC_0|VEN_0|CL_126|NAT_mex|2022-01-28"
      ],
      "attributes":[
        "BULK"
      ]
    },
    {
      "source":752,
      "target":756,
      "directed":false,
      "length":0.00851047,
      "support":0.0,
      "removed":false,
      "sequences":[
        "ID_CEC-21-2859|ST_1|CODE_09007|SX_M|RISK_3|AGE_28|SES_2|SCO_2|CD4_1|DRUG_NA|MET_NA|APP_1|RES_1|REC_0|VEN_0|CL_126|NAT_mex|2021-03-05",
        "ID_CEC-22-7204|ST_1|CODE_09010|SX_M|RISK_3|AGE_37|SES_2|SCO_2|CD4_1|DRUG_1|MET_1|APP_1|RES_1|REC_0|VEN_1|CL_126|NAT_mex|2022-04-20"
      ],
      "attributes":[
        "BULK"
      ]
    },
    {
      "source":752,
      "target":757,
      "directed":false,
      "length":0.0120993,
      "support":0.0,
      "removed":false,
      "sequences":[
        "ID_CEC-21-2859|ST_1|CODE_09007|SX_M|RISK_3|AGE_28|SES_2|SCO_2|CD4_1|DRUG_NA|MET_NA|APP_1|RES_1|REC_0|VEN_0|CL_126|NAT_mex|2021-03-05",
        "ID_CEC-22-7376|ST_1|CODE_09008|SX_M|RISK_3|AGE_27|SES_2|SCO_3|CD4_1|DRUG_1|MET_NA|APP_1|RES_1|REC_0|VEN_NA|CL_126|NAT_mex|2022-05-04"
      ],
      "attributes":[
        "BULK"
      ]
    },
    {
      "source":752,
      "target":758,
      "directed":false,
      "length":0.0121015,
      "support":0.0,
      "removed":false,
      "sequences":[
        "ID_CEC-21-2859|ST_1|CODE_09007|SX_M|RISK_3|AGE_28|SES_2|SCO_2|CD4_1|DRUG_NA|MET_NA|APP_1|RES_1|REC_0|VEN_0|CL_126|NAT_mex|2021-03-05",
        "ID_CEC-22-9270|ST_1|CODE_09010|SX_M|RISK_3|AGE_22|SES_1|SCO_2|CD4_2|DRUG_0|MET_NA|APP_0|RES_1|REC_0|VEN_0|CL_126|NAT_mex|2022-10-11"
      ],
      "attributes":[
        "BULK"
      ]
    },
    {
      "source":234,
      "target":235,
      "directed":false,
      "length":0.00885882,
      "support":0.0,
      "removed":false,
      "sequences":[
        "ID_CEC-21-2861|ST_1|CODE_09012|SX_M|RISK_3|AGE_21|SES_2|SCO_3|CD4_1|DRUG_1|MET_NA|APP_0|RES_1|REC_0|VEN_0|CL_204|NAT_mex|2021-03-05",
        "ID_CEC-21-2906|ST_1|CODE_09003|SX_M|RISK_3|AGE_22|SES_2|SCO_2|CD4_2|DRUG_1|MET_NA|APP_1|RES_1|REC_0|VEN_0|CL_204|NAT_mex|2021-03-09"
      ],
      "attributes":[
        "BULK"
      ]
    },
    {
      "source":234,
      "target":225,
      "directed":false,
      "length":0.00742727,
      "support":0.0,
      "removed":false,
      "sequences":[
        "ID_CEC-21-2861|ST_1|CODE_09012|SX_M|RISK_3|AGE_21|SES_2|SCO_3|CD4_1|DRUG_1|MET_NA|APP_0|RES_1|REC_0|VEN_0|CL_204|NAT_mex|2021-03-05",
        "ID_CEC-21-4658|ST_1|CODE_09008|SX_M|RISK_3|AGE_22|SES_1|SCO_2|CD4_1|DRUG_0|MET_NA|APP_0|RES_1|REC_0|VEN_1|CL_204|NAT_mex|2021-08-24"
      ],
      "attributes":[
        "BULK"
      ]
    },
    {
      "source":234,
      "target":226,
      "directed":false,
      "length":0.00813851,
      "support":0.0,
      "removed":false,
      "sequences":[
        "ID_CEC-21-2861|ST_1|CODE_09012|SX_M|RISK_3|AGE_21|SES_2|SCO_3|CD4_1|DRUG_1|MET_NA|APP_0|RES_1|REC_0|VEN_0|CL_204|NAT_mex|2021-03-05",
        "ID_CEC-21-4990|ST_1|CODE_09003|SX_M|RISK_3|AGE_35|SES_1|SCO_3|CD4_2|DRUG_0|MET_NA|APP_1|RES_1|REC_0|VEN_0|CL_204|NAT_mex|2021-09-27"
      ],
      "attributes":[
        "BULK"
      ]
    },
    {
      "source":234,
      "target":227,
      "directed":false,
      "length":0.00743559,
      "support":0.0,
      "removed":false,
      "sequences":[
        "ID_CEC-21-2861|ST_1|CODE_09012|SX_M|RISK_3|AGE_21|SES_2|SCO_3|CD4_1|DRUG_1|MET_NA|APP_0|RES_1|REC_0|VEN_0|CL_204|NAT_mex|2021-03-05",
        "ID_CEC-21-5690|ST_1|CODE_09007|SX_M|RISK_3|AGE_22|SES_2|SCO_2|CD4_2|DRUG_0|MET_NA|APP_1|RES_1|REC_1|VEN_0|CL_204|NAT_mex|2021-11-25"
      ],
      "attributes":[
        "BULK"
      ]
    },
    {
      "source":234,
      "target":228,
      "directed":false,
      "length":0.00565614,
      "support":0.0,
      "removed":false,
      "sequences":[
        "ID_CEC-21-2861|ST_1|CODE_09012|SX_M|RISK_3|AGE_21|SES_2|SCO_3|CD4_1|DRUG_1|MET_NA|APP_0|RES_1|REC_0|VEN_0|CL_204|NAT_mex|2021-03-05",
        "ID_CEC-22-8048|ST_1|CODE_09003|SX_M|RISK_3|AGE_24|SES_1|SCO_3|CD4_2|DRUG_1|MET_NA|APP_1|RES_1|REC_0|VEN_0|CL_204|NAT_mex|2022-06-23"
      ],
      "attributes":[
        "BULK"
      ]
    },
    {
      "source":234,
      "target":229,
      "directed":false,
      "length":0.00886246,
      "support":0.0,
      "removed":false,
      "sequences":[
        "ID_CEC-21-2861|ST_1|CODE_09012|SX_M|RISK_3|AGE_21|SES_2|SCO_3|CD4_1|DRUG_1|MET_NA|APP_0|RES_1|REC_0|VEN_0|CL_204|NAT_mex|2021-03-05",
        "ID_CEC-22-8077|ST_1|CODE_09002|SX_M|RISK_3|AGE_24|SES_2|SCO_3|CD4_2|DRUG_1|MET_NA|APP_0|RES_1|REC_0|VEN_0|CL_204|NAT_mex|2022-06-27"
      ],
      "attributes":[
        "BULK"
      ]
    },
    {
      "source":234,
      "target":231,
      "directed":false,
      "length":0.0113641,
      "support":0.0,
      "removed":false,
      "sequences":[
        "ID_CEC-21-2861|ST_1|CODE_09012|SX_M|RISK_3|AGE_21|SES_2|SCO_3|CD4_1|DRUG_1|MET_NA|APP_0|RES_1|REC_0|VEN_0|CL_204|NAT_mex|2021-03-05",
        "ID_CEC-22-9120|ST_1|CODE_09013|SX_M|RISK_3|AGE_26|SES_1|SCO_3|CD4_1|DRUG_1|MET_NA|APP_0|RES_1|REC_0|VEN_0|CL_204|NAT_mex|2022-09-26"
      ],
      "attributes":[
        "BULK"
      ]
    },
    {
      "source":354,
      "target":345,
      "directed":false,
      "length":0.0127913,
      "support":0.0,
      "removed":false,
      "sequences":[
        "ID_CEC-21-2863|ST_2|CODE_15037|SX_M|RISK_3|AGE_25|SES_2|SCO_2|CD4_1|DRUG_1|MET_NA|APP_0|RES_1|REC_0|VEN_1|CL_185|NAT_mex|2021-03-05",
        "ID_CEC-21-3468|ST_2|CODE_15057|SX_M|RISK_3|AGE_27|SES_1|SCO_2|CD4_1|DRUG_0|MET_NA|APP_0|RES_1|REC_0|VEN_0|CL_185|NAT_mex|2021-04-28"
      ],
      "attributes":[
        "BULK"
      ]
    },
    {
      "source":354,
      "target":346,
      "directed":false,
      "length":0.0124353,
      "support":0.0,
      "removed":false,
      "sequences":[
        "ID_CEC-21-2863|ST_2|CODE_15037|SX_M|RISK_3|AGE_25|SES_2|SCO_2|CD4_1|DRUG_1|MET_NA|APP_0|RES_1|REC_0|VEN_1|CL_185|NAT_mex|2021-03-05",
        "ID_CEC-21-3864|ST_2|CODE_15057|SX_M|RISK_3|AGE_26|SES_1|SCO_2|CD4_1|DRUG_0|MET_NA|APP_0|RES_1|REC_0|VEN_0|CL_185|NAT_mex|2021-06-03"
      ],
      "attributes":[
        "BULK"
      ]
    },
    {
      "source":354,
      "target":348,
      "directed":false,
      "length":0.00423629,
      "support":0.0,
      "removed":false,
      "sequences":[
        "ID_CEC-21-2863|ST_2|CODE_15037|SX_M|RISK_3|AGE_25|SES_2|SCO_2|CD4_1|DRUG_1|MET_NA|APP_0|RES_1|REC_0|VEN_1|CL_185|NAT_mex|2021-03-05",
        "ID_CEC-21-4656|ST_1|CODE_09016|SX_M|RISK_3|AGE_23|SES_2|SCO_3|CD4_1|DRUG_1|MET_NA|APP_1|RES_1|REC_0|VEN_0|CL_185|NAT_mex|2021-08-24"
      ],
      "attributes":[
        "BULK"
      ]
    },
    {
      "source":355,
      "target":346,
      "directed":false,
      "length":0.00921177,
      "support":0.0,
      "removed":false,
      "sequences":[
        "ID_CEC-21-2868|ST_1|CODE_09015|SX_M|RISK_3|AGE_29|SES_2|SCO_3|CD4_2|DRUG_0|MET_NA|APP_1|RES_1|REC_0|VEN_0|CL_185|NAT_mex|2021-03-05",
        "ID_CEC-21-3864|ST_2|CODE_15057|SX_M|RISK_3|AGE_26|SES_1|SCO_2|CD4_1|DRUG_0|MET_NA|APP_0|RES_1|REC_0|VEN_0|CL_185|NAT_mex|2021-06-03"
      ],
      "attributes":[
        "BULK"
      ]
    },
    {
      "source":355,
      "target":347,
      "directed":false,
      "length":0.0135148,
      "support":0.0,
      "removed":false,
      "sequences":[
        "ID_CEC-21-2868|ST_1|CODE_09015|SX_M|RISK_3|AGE_29|SES_2|SCO_3|CD4_2|DRUG_0|MET_NA|APP_1|RES_1|REC_0|VEN_0|CL_185|NAT_mex|2021-03-05",
        "ID_CEC-21-3865|ST_2|CODE_15057|SX_M|RISK_3|AGE_28|SES_2|SCO_3|CD4_3|DRUG_0|MET_NA|APP_0|RES_1|REC_0|VEN_0|CL_185|NAT_mex|2021-06-03"
      ],
      "attributes":[
        "BULK"
      ]
    },
    {
      "source":355,
      "target":348,
      "directed":false,
      "length":0.00849672,
      "support":0.0,
      "removed":false,
      "sequences":[
        "ID_CEC-21-2868|ST_1|CODE_09015|SX_M|RISK_3|AGE_29|SES_2|SCO_3|CD4_2|DRUG_0|MET_NA|APP_1|RES_1|REC_0|VEN_0|CL_185|NAT_mex|2021-03-05",
        "ID_CEC-21-4656|ST_1|CODE_09016|SX_M|RISK_3|AGE_23|SES_2|SCO_3|CD4_1|DRUG_1|MET_NA|APP_1|RES_1|REC_0|VEN_0|CL_185|NAT_mex|2021-08-24"
      ],
      "attributes":[
        "BULK"
      ]
    },
    {
      "source":355,
      "target":349,
      "directed":false,
      "length":0.00958045,
      "support":0.0,
      "removed":false,
      "sequences":[
        "ID_CEC-21-2868|ST_1|CODE_09015|SX_M|RISK_3|AGE_29|SES_2|SCO_3|CD4_2|DRUG_0|MET_NA|APP_1|RES_1|REC_0|VEN_0|CL_185|NAT_mex|2021-03-05",
        "ID_CEC-21-4869|ST_1|CODE_09016|SX_M|RISK_3|AGE_25|SES_2|SCO_2|CD4_2|DRUG_1|MET_NA|APP_1|RES_1|REC_0|VEN_NA|CL_185|NAT_mex|2021-09-17"
      ],
      "attributes":[
        "BULK"
      ]
    },
    {
      "source":355,
      "target":351,
      "directed":false,
      "length":0.00743385,
      "support":0.0,
      "removed":false,
      "sequences":[
        "ID_CEC-21-2868|ST_1|CODE_09015|SX_M|RISK_3|AGE_29|SES_2|SCO_3|CD4_2|DRUG_0|MET_NA|APP_1|RES_1|REC_0|VEN_0|CL_185|NAT_mex|2021-03-05",
        "ID_CEC-21-5159|ST_1|CODE_09003|SX_M|RISK_3|AGE_42|SES_2|SCO_3|CD4_1|DRUG_1|MET_NA|APP_1|RES_1|REC_0|VEN_1|CL_185|NAT_mex|2021-10-11"
      ],
      "attributes":[
        "BULK"
      ]
    },
    {
      "source":355,
      "target":352,
      "directed":false,
      "length":0.0106652,
      "support":0.0,
      "removed":false,
      "sequences":[
        "ID_CEC-21-2868|ST_1|CODE_09015|SX_M|RISK_3|AGE_29|SES_2|SCO_3|CD4_2|DRUG_0|MET_NA|APP_1|RES_1|REC_0|VEN_0|CL_185|NAT_mex|2021-03-05",
        "ID_CEC-22-9870|ST_2|CODE_15122|SX_M|RISK_3|AGE_42|SES_1|SCO_2|CD4_1|DRUG_0|MET_NA|APP_1|RES_1|REC_0|VEN_0|CL_185|NAT_mex|2022-12-14"
      ],
      "attributes":[
        "BULK"
      ]
    },
    {
      "source":669,
      "target":670,
      "directed":false,
      "length":0.00565468,
      "support":0.0,
      "removed":false,
      "sequences":[
        "ID_CEC-21-2869|ST_1|CODE_09015|SX_M|RISK_3|AGE_27|SES_1|SCO_2|CD4_2|DRUG_0|MET_NA|APP_0|RES_1|REC_0|VEN_0|CL_396|NAT_mex|2021-03-05",
        "ID_CEC-21-4202|ST_1|CODE_09007|SX_M|RISK_3|AGE_30|SES_2|SCO_3|CD4_2|DRUG_1|MET_NA|APP_1|RES_1|REC_0|VEN_1|CL_396|NAT_mex|2021-07-05"
      ],
      "attributes":[
        "BULK"
      ]
    },
    {
      "source":669,
      "target":671,
      "directed":false,
      "length":0.00494015,
      "support":0.0,
      "removed":false,
      "sequences":[
        "ID_CEC-21-2869|ST_1|CODE_09015|SX_M|RISK_3|AGE_27|SES_1|SCO_2|CD4_2|DRUG_0|MET_NA|APP_0|RES_1|REC_0|VEN_0|CL_396|NAT_mex|2021-03-05",
        "ID_CEC-21-4593|ST_1|CODE_09005|SX_M|RISK_3|AGE_19|SES_2|SCO_2|CD4_2|DRUG_NA|MET_NA|APP_0|RES_1|REC_1|VEN_0|CL_396|NAT_mex|2021-08-17"
      ],
      "attributes":[
        "BULK"
      ]
    },
    {
      "source":669,
      "target":672,
      "directed":false,
      "length":0.00352884,
      "support":0.0,
      "removed":false,
      "sequences":[
        "ID_CEC-21-2869|ST_1|CODE_09015|SX_M|RISK_3|AGE_27|SES_1|SCO_2|CD4_2|DRUG_0|MET_NA|APP_0|RES_1|REC_0|VEN_0|CL_396|NAT_mex|2021-03-05",
        "ID_CEC-21-5104|ST_1|CODE_09007|SX_M|RISK_3|AGE_24|SES_2|SCO_2|CD4_2|DRUG_0|MET_NA|APP_1|RES_1|REC_0|VEN_1|CL_396|NAT_mex|2021-10-05"
      ],
      "attributes":[
        "BULK"
      ]
    },
    {
      "source":669,
      "target":673,
      "directed":false,
      "length":0.0113694,
      "support":0.0,
      "removed":false,
      "sequences":[
        "ID_CEC-21-2869|ST_1|CODE_09015|SX_M|RISK_3|AGE_27|SES_1|SCO_2|CD4_2|DRUG_0|MET_NA|APP_0|RES_1|REC_0|VEN_0|CL_396|NAT_mex|2021-03-05",
        "ID_CEC-22-5999|ST_1|CODE_09002|SX_M|RISK_3|AGE_29|SES_2|SCO_3|CD4_1|DRUG_1|MET_NA|APP_1|RES_1|REC_0|VEN_NA|CL_396|NAT_mex|2022-01-05"
      ],
      "attributes":[
        "BULK"
      ]
    },
    {
      "source":669,
      "target":674,
      "directed":false,
      "length":0.0106417,
      "support":0.0,
      "removed":false,
      "sequences":[
        "ID_CEC-21-2869|ST_1|CODE_09015|SX_M|RISK_3|AGE_27|SES_1|SCO_2|CD4_2|DRUG_0|MET_NA|APP_0|RES_1|REC_0|VEN_0|CL_396|NAT_mex|2021-03-05",
        "ID_CEC-22-6278|ST_1|CODE_09007|SX_M|RISK_3|AGE_20|SES_1|SCO_3|CD4_2|DRUG_1|MET_NA|APP_1|RES_1|REC_0|VEN_NA|CL_396|NAT_mex|2022-01-27"
      ],
      "attributes":[
        "BULK"
      ]
    },
    {
      "source":669,
      "target":675,
      "directed":false,
      "length":0.00600758,
      "support":0.0,
      "removed":false,
      "sequences":[
        "ID_CEC-21-2869|ST_1|CODE_09015|SX_M|RISK_3|AGE_27|SES_1|SCO_2|CD4_2|DRUG_0|MET_NA|APP_0|RES_1|REC_0|VEN_0|CL_396|NAT_mex|2021-03-05",
        "ID_CEC-22-6874|ST_2|CODE_15104|SX_M|RISK_3|AGE_37|SES_1|SCO_3|CD4_2|DRUG_0|MET_NA|APP_1|RES_1|REC_0|VEN_1|CL_396|NAT_mex|2022-03-22"
      ],
      "attributes":[
        "BULK"
      ]
    },
    {
      "source":2044,
      "target":2045,
      "directed":false,
      "length":0.0,
      "support":0.0,
      "removed":false,
      "sequences":[
        "ID_CEC-21-2873|ST_1|CODE_09002|SX_M|RISK_3|AGE_28|SES_2|SCO_2|CD4_1|DRUG_1|MET_NA|APP_0|RES_1|REC_0|VEN_0|CL_597|NAT_mex|2021-03-05",
        "ID_CEC-21-3152|ST_1|CODE_09007|SX_FT|RISK_NA|AGE_27|SES_2|SCO_3|CD4_2|DRUG_0|MET_NA|APP_NA|RES_1|REC_0|VEN_NA|CL_597|NAT_mex|2021-03-30"
      ],
      "attributes":[
        "BULK"
      ]
    },
    {
      "source":356,
      "target":349,
      "directed":false,
      "length":0.00530892,
      "support":0.0,
      "removed":false,
      "sequences":[
        "ID_CEC-21-2875|ST_1|CODE_09015|SX_M|RISK_NA|AGE_33|SES_NA|SCO_NA|CD4_2|DRUG_NA|MET_NA|APP_NA|RES_1|REC_1|VEN_NA|CL_185|NAT_NA|2021-03-05",
        "ID_CEC-21-4869|ST_1|CODE_09016|SX_M|RISK_3|AGE_25|SES_2|SCO_2|CD4_2|DRUG_1|MET_NA|APP_1|RES_1|REC_0|VEN_NA|CL_185|NAT_mex|2021-09-17"
      ],
      "attributes":[
        "BULK"
      ]
    },
    {
      "source":2108,
      "target":2109,
      "directed":false,
      "length":0.00140995,
      "support":0.0,
      "removed":false,
      "sequences":[
        "ID_CEC-21-2877|ST_1|CODE_09007|SX_M|RISK_3|AGE_32|SES_2|SCO_3|CD4_2|DRUG_1|MET_NA|APP_1|RES_1|REC_1|VEN_1|CL_17|NAT_mex|2021-03-08",
        "ID_CEC-21-4106|ST_1|CODE_09007|SX_M|RISK_3|AGE_31|SES_1|SCO_3|CD4_2|DRUG_1|MET_NA|APP_1|RES_1|REC_0|VEN_NA|CL_17|NAT_mex|2021-06-23"
      ],
      "attributes":[
        "BULK"
      ]
    },
    {
      "source":596,
      "target":600,
      "directed":false,
      "length":0.00494927,
      "support":0.0,
      "removed":false,
      "sequences":[
        "ID_CEC-21-2880|ST_2|CODE_15002|SX_M|RISK_3|AGE_27|SES_2|SCO_3|CD4_1|DRUG_1|MET_NA|APP_0|RES_6|REC_0|VEN_0|CL_277|NAT_mex|2021-03-08",
        "ID_CEC-21-2881|ST_2|CODE_15002|SX_M|RISK_3|AGE_49|SES_2|SCO_3|CD4_2|DRUG_0|MET_NA|APP_0|RES_6|REC_0|VEN_0|CL_277|NAT_mex|2021-03-08"
      ],
      "attributes":[
        "BULK"
      ]
    },
    {
      "source":2851,
      "target":2850,
      "directed":false,
      "length":0.0045954,
      "support":0.0,
      "removed":false,
      "sequences":[
        "ID_CEC-21-2883|ST_1|CODE_07106|SX_M|RISK_3|AGE_45|SES_2|SCO_2|CD4_1|DRUG_0|MET_NA|APP_0|RES_1|REC_0|VEN_0|CL_954|NAT_mex|2021-03-08",
        "ID_CEC-21-5748|ST_1|CODE_09015|SX_M|RISK_3|AGE_42|SES_2|SCO_3|CD4_1|DRUG_1|MET_NA|APP_0|RES_1|REC_0|VEN_1|CL_954|NAT_mex|2021-11-30"
      ],
      "attributes":[
        "BULK"
      ]
    },
    {
      "source":1997,
      "target":1998,
      "directed":false,
      "length":0.00850738,
      "support":0.0,
      "removed":false,
      "sequences":[
        "ID_CEC-21-2885|ST_1|CODE_09005|SX_M|RISK_3|AGE_24|SES_2|SCO_2|CD4_1|DRUG_0|MET_NA|APP_1|RES_2|REC_0|VEN_1|CL_587|NAT_mex|2021-03-08",
        "ID_CEC-22-7584|ST_1|CODE_09016|SX_M|RISK_3|AGE_23|SES_1|SCO_2|CD4_1|DRUG_1|MET_NA|APP_0|RES_1|REC_0|VEN_1|CL_587|NAT_mex|2022-05-19"
      ],
      "attributes":[
        "BULK"
      ]
    },
    {
      "source":2852,
      "target":2853,
      "directed":false,
      "length":0.00778936,
      "support":0.0,
      "removed":false,
      "sequences":[
        "ID_CEC-21-2886|ST_2|CODE_15020|SX_M|RISK_3|AGE_25|SES_2|SCO_2|CD4_2|DRUG_1|MET_NA|APP_1|RES_1|REC_0|VEN_0|CL_956|NAT_mex|2021-03-08",
        "ID_CEC-21-5744|ST_2|CODE_15058|SX_F|RISK_4|AGE_22|SES_2|SCO_2|CD4_1|DRUG_0|MET_NA|APP_1|RES_1|REC_0|VEN_0|CL_956|NAT_mex|2021-11-30"
      ],
      "attributes":[
        "BULK"
      ]
    },
    {
      "source":209,
      "target":210,
      "directed":false,
      "length":0.00423775,
      "support":0.0,
      "removed":false,
      "sequences":[
        "ID_CEC-21-2887|ST_1|CODE_09014|SX_M|RISK_3|AGE_23|SES_2|SCO_2|CD4_2|DRUG_1|MET_NA|APP_1|RES_1|REC_0|VEN_0|CL_23|NAT_mex|2021-03-08",
        "ID_CEC-21-3964|ST_1|CODE_09010|SX_M|RISK_3|AGE_19|SES_2|SCO_2|CD4_2|DRUG_0|MET_NA|APP_1|RES_1|REC_0|VEN_1|CL_23|NAT_mex|2021-06-11"
      ],
      "attributes":[
        "BULK"
      ]
    },
    {
      "source":209,
      "target":211,
      "directed":false,
      "length":0.00814834,
      "support":0.0,
      "removed":false,
      "sequences":[
        "ID_CEC-21-2887|ST_1|CODE_09014|SX_M|RISK_3|AGE_23|SES_2|SCO_2|CD4_2|DRUG_1|MET_NA|APP_1|RES_1|REC_0|VEN_0|CL_23|NAT_mex|2021-03-08",
        "ID_CEC-21-4792|ST_1|CODE_09005|SX_M|RISK_3|AGE_19|SES_2|SCO_2|CD4_2|DRUG_0|MET_NA|APP_0|RES_1|REC_0|VEN_0|CL_23|NAT_mex|2021-09-09"
      ],
      "attributes":[
        "BULK"
      ]
    },
    {
      "source":209,
      "target":212,
      "directed":false,
      "length":0.00850687,
      "support":0.0,
      "removed":false,
      "sequences":[
        "ID_CEC-21-2887|ST_1|CODE_09014|SX_M|RISK_3|AGE_23|SES_2|SCO_2|CD4_2|DRUG_1|MET_NA|APP_1|RES_1|REC_0|VEN_0|CL_23|NAT_mex|2021-03-08",
        "ID_CEC-21-4851|ST_1|CODE_09005|SX_M|RISK_3|AGE_21|SES_1|SCO_2|CD4_2|DRUG_1|MET_NA|APP_0|RES_1|REC_1|VEN_0|CL_23|NAT_mex|2021-09-14"
      ],
      "attributes":[
        "BULK"
      ]
    },
    {
      "source":209,
      "target":213,
      "directed":false,
      "length":0.00814666,
      "support":0.0,
      "removed":false,
      "sequences":[
        "ID_CEC-21-2887|ST_1|CODE_09014|SX_M|RISK_3|AGE_23|SES_2|SCO_2|CD4_2|DRUG_1|MET_NA|APP_1|RES_1|REC_0|VEN_0|CL_23|NAT_mex|2021-03-08",
        "ID_CEC-22-6887|ST_1|CODE_09007|SX_M|RISK_3|AGE_19|SES_2|SCO_2|CD4_3|DRUG_1|MET_NA|APP_1|RES_1|REC_0|VEN_1|CL_23|NAT_mex|2022-03-23"
      ],
      "attributes":[
        "BULK"
      ]
    },
    {
      "source":209,
      "target":214,
      "directed":false,
      "length":0.00850687,
      "support":0.0,
      "removed":false,
      "sequences":[
        "ID_CEC-21-2887|ST_1|CODE_09014|SX_M|RISK_3|AGE_23|SES_2|SCO_2|CD4_2|DRUG_1|MET_NA|APP_1|RES_1|REC_0|VEN_0|CL_23|NAT_mex|2021-03-08",
        "ID_CEC-22-7974|ST_2|CODE_15030|SX_M|RISK_3|AGE_21|SES_2|SCO_2|CD4_1|DRUG_1|MET_NA|APP_0|RES_1|REC_0|VEN_0|CL_23|NAT_mex|2022-06-15"
      ],
      "attributes":[
        "BULK"
      ]
    },
    {
      "source":209,
      "target":215,
      "directed":false,
      "length":0.00459097,
      "support":0.0,
      "removed":false,
      "sequences":[
        "ID_CEC-21-2887|ST_1|CODE_09014|SX_M|RISK_3|AGE_23|SES_2|SCO_2|CD4_2|DRUG_1|MET_NA|APP_1|RES_1|REC_0|VEN_0|CL_23|NAT_mex|2021-03-08",
        "ID_CEC-22-7976|ST_2|CODE_15030|SX_M|RISK_3|AGE_22|SES_1|SCO_2|CD4_1|DRUG_1|MET_NA|APP_1|RES_1|REC_0|VEN_0|CL_23|NAT_mex|2022-06-15"
      ],
      "attributes":[
        "BULK"
      ]
    },
    {
      "source":209,
      "target":216,
      "directed":false,
      "length":0.00743229,
      "support":0.0,
      "removed":false,
      "sequences":[
        "ID_CEC-21-2887|ST_1|CODE_09014|SX_M|RISK_3|AGE_23|SES_2|SCO_2|CD4_2|DRUG_1|MET_NA|APP_1|RES_1|REC_0|VEN_0|CL_23|NAT_mex|2021-03-08",
        "ID_CEC-22-8221|ST_2|CODE_15099|SX_M|RISK_3|AGE_24|SES_2|SCO_2|CD4_2|DRUG_1|MET_NA|APP_1|RES_1|REC_0|VEN_0|CL_23|NAT_mex|2022-07-06"
      ],
      "attributes":[
        "BULK"
      ]
    },
    {
      "source":209,
      "target":217,
      "directed":false,
      "length":0.0095905,
      "support":0.0,
      "removed":false,
      "sequences":[
        "ID_CEC-21-2887|ST_1|CODE_09014|SX_M|RISK_3|AGE_23|SES_2|SCO_2|CD4_2|DRUG_1|MET_NA|APP_1|RES_1|REC_0|VEN_0|CL_23|NAT_mex|2021-03-08",
        "ID_CEC-22-9411|ST_2|CODE_15093|SX_M|RISK_3|AGE_19|SES_1|SCO_2|CD4_1|DRUG_0|MET_NA|APP_0|RES_1|REC_0|VEN_0|CL_23|NAT_mex|2022-10-26"
      ],
      "attributes":[
        "BULK"
      ]
    },
    {
      "source":209,
      "target":218,
      "directed":false,
      "length":0.00673086,
      "support":0.0,
      "removed":false,
      "sequences":[
        "ID_CEC-21-2887|ST_1|CODE_09014|SX_M|RISK_3|AGE_23|SES_2|SCO_2|CD4_2|DRUG_1|MET_NA|APP_1|RES_1|REC_0|VEN_0|CL_23|NAT_mex|2021-03-08",
        "ID_CEC-22-9509|ST_2|CODE_15099|SX_M|RISK_3|AGE_18|SES_2|SCO_2|CD4_2|DRUG_1|MET_NA|APP_1|RES_1|REC_0|VEN_1|CL_23|NAT_mex|2022-11-07"
      ],
      "attributes":[
        "BULK"
      ]
    },
    {
      "source":1271,
      "target":1272,
      "directed":false,
      "length":0.00636232,
      "support":0.0,
      "removed":false,
      "sequences":[
        "ID_CEC-21-2892|ST_2|CODE_15104|SX_FT|RISK_4|AGE_30|SES_2|SCO_2|CD4_3|DRUG_0|MET_NA|APP_NA|RES_1|REC_0|VEN_NA|CL_423|NAT_mex|2021-03-08",
        "ID_CEC-22-6346|ST_2|CODE_15104|SX_M|RISK_3|AGE_21|SES_2|SCO_2|CD4_1|DRUG_1|MET_NA|APP_1|RES_1|REC_0|VEN_NA|CL_423|NAT_mex|2022-02-03"
      ],
      "attributes":[
        "BULK"
      ]
    },
    {
      "source":1271,
      "target":1273,
      "directed":false,
      "length":0.011356,
      "support":0.0,
      "removed":false,
      "sequences":[
        "ID_CEC-21-2892|ST_2|CODE_15104|SX_FT|RISK_4|AGE_30|SES_2|SCO_2|CD4_3|DRUG_0|MET_NA|APP_NA|RES_1|REC_0|VEN_NA|CL_423|NAT_mex|2021-03-08",
        "ID_CEC-22-7039|ST_2|CODE_15104|SX_M|RISK_3|AGE_27|SES_2|SCO_3|CD4_2|DRUG_1|MET_NA|APP_0|RES_1|REC_0|VEN_0|CL_423|NAT_mex|2022-04-01"
      ],
      "attributes":[
        "BULK"
      ]
    },
    {
      "source":1271,
      "target":1274,
      "directed":false,
      "length":0.0110056,
      "support":0.0,
      "removed":false,
      "sequences":[
        "ID_CEC-21-2892|ST_2|CODE_15104|SX_FT|RISK_4|AGE_30|SES_2|SCO_2|CD4_3|DRUG_0|MET_NA|APP_NA|RES_1|REC_0|VEN_NA|CL_423|NAT_mex|2021-03-08",
        "ID_CEC-22-7073|ST_2|CODE_15109|SX_M|RISK_3|AGE_28|SES_2|SCO_2|CD4_1|DRUG_1|MET_NA|APP_0|RES_1|REC_0|VEN_0|CL_423|NAT_mex|2022-04-05"
      ],
      "attributes":[
        "BULK"
      ]
    },
    {
      "source":422,
      "target":423,
      "directed":false,
      "length":0.00833216,
      "support":0.0,
      "removed":false,
      "sequences":[
        "ID_CEC-21-2896|ST_2|CODE_15033|SX_M|RISK_3|AGE_29|SES_1|SCO_3|CD4_2|DRUG_1|MET_NA|APP_1|RES_1|REC_1|VEN_1|CL_391|NAT_mex|2021-02-23",
        "ID_CEC-21-3192|ST_2|CODE_15033|SX_M|RISK_3|AGE_36|SES_2|SCO_2|CD4_2|DRUG_0|MET_NA|APP_1|RES_1|REC_1|VEN_0|CL_391|NAT_mex|2021-04-06"
      ],
      "attributes":[
        "BULK"
      ]
    },
    {
      "source":422,
      "target":425,
      "directed":false,
      "length":0.0120876,
      "support":0.0,
      "removed":false,
      "sequences":[
        "ID_CEC-21-2896|ST_2|CODE_15033|SX_M|RISK_3|AGE_29|SES_1|SCO_3|CD4_2|DRUG_1|MET_NA|APP_1|RES_1|REC_1|VEN_1|CL_391|NAT_mex|2021-02-23",
        "ID_CEC-21-4546|ST_1|CODE_09016|SX_M|RISK_3|AGE_33|SES_2|SCO_3|CD4_1|DRUG_0|MET_NA|APP_1|RES_1|REC_0|VEN_0|CL_391|NAT_mex|2021-08-12"
      ],
      "attributes":[
        "BULK"
      ]
    },
    {
      "source":422,
      "target":426,
      "directed":false,
      "length":0.00913527,
      "support":0.0,
      "removed":false,
      "sequences":[
        "ID_CEC-21-2896|ST_2|CODE_15033|SX_M|RISK_3|AGE_29|SES_1|SCO_3|CD4_2|DRUG_1|MET_NA|APP_1|RES_1|REC_1|VEN_1|CL_391|NAT_mex|2021-02-23",
        "ID_CEC-22-6536|ST_1|CODE_09014|SX_M|RISK_3|AGE_44|SES_2|SCO_2|CD4_1|DRUG_1|MET_NA|APP_1|RES_1|REC_0|VEN_1|CL_391|NAT_mex|2022-02-18"
      ],
      "attributes":[
        "BULK"
      ]
    },
    {
      "source":422,
      "target":427,
      "directed":false,
      "length":0.00994778,
      "support":0.0,
      "removed":false,
      "sequences":[
        "ID_CEC-21-2896|ST_2|CODE_15033|SX_M|RISK_3|AGE_29|SES_1|SCO_3|CD4_2|DRUG_1|MET_NA|APP_1|RES_1|REC_1|VEN_1|CL_391|NAT_mex|2021-02-23",
        "ID_CEC-22-6748|ST_2|CODE_15033|SX_M|RISK_3|AGE_19|SES_2|SCO_2|CD4_2|DRUG_0|MET_NA|APP_1|RES_2|REC_1|VEN_0|CL_391|NAT_mex|2022-03-10"
      ],
      "attributes":[
        "BULK"
      ]
    },
    {
      "source":422,
      "target":428,
      "directed":false,
      "length":0.00494806,
      "support":0.0,
      "removed":false,
      "sequences":[
        "ID_CEC-21-2896|ST_2|CODE_15033|SX_M|RISK_3|AGE_29|SES_1|SCO_3|CD4_2|DRUG_1|MET_NA|APP_1|RES_1|REC_1|VEN_1|CL_391|NAT_mex|2021-02-23",
        "ID_CEC-22-7723|ST_2|CODE_15033|SX_M|RISK_3|AGE_19|SES_2|SCO_2|CD4_3|DRUG_0|MET_NA|APP_1|RES_1|REC_0|VEN_0|CL_391|NAT_mex|2022-05-30"
      ],
      "attributes":[
        "BULK"
      ]
    },
    {
      "source":422,
      "target":429,
      "directed":false,
      "length":0.00975768,
      "support":0.0,
      "removed":false,
      "sequences":[
        "ID_CEC-21-2896|ST_2|CODE_15033|SX_M|RISK_3|AGE_29|SES_1|SCO_3|CD4_2|DRUG_1|MET_NA|APP_1|RES_1|REC_1|VEN_1|CL_391|NAT_mex|2021-02-23",
        "ID_CEC-22-7904|ST_1|CODE_09005|SX_M|RISK_2|AGE_31|SES_2|SCO_2|CD4_1|DRUG_0|MET_NA|APP_1|RES_1|REC_0|VEN_1|CL_391|NAT_mex|2022-06-09"
      ],
      "attributes":[
        "BULK"
      ]
    },
    {
      "source":422,
      "target":430,
      "directed":false,
      "length":0.00353146,
      "support":0.0,
      "removed":false,
      "sequences":[
        "ID_CEC-21-2896|ST_2|CODE_15033|SX_M|RISK_3|AGE_29|SES_1|SCO_3|CD4_2|DRUG_1|MET_NA|APP_1|RES_1|REC_1|VEN_1|CL_391|NAT_mex|2021-02-23",
        "ID_CEC-22-8784|ST_1|CODE_09003|SX_M|RISK_3|AGE_31|SES_1|SCO_2|CD4_2|DRUG_NA|MET_NA|APP_1|RES_1|REC_0|VEN_1|CL_391|NAT_mex|2022-08-29"
      ],
      "attributes":[
        "BULK"
      ]
    },
    {
      "source":422,
      "target":431,
      "directed":false,
      "length":0.000703783,
      "support":0.0,
      "removed":false,
      "sequences":[
        "ID_CEC-21-2896|ST_2|CODE_15033|SX_M|RISK_3|AGE_29|SES_1|SCO_3|CD4_2|DRUG_1|MET_NA|APP_1|RES_1|REC_1|VEN_1|CL_391|NAT_mex|2021-02-23",
        "ID_CEC-22-9066|ST_1|CODE_09015|SX_M|RISK_3|AGE_30|SES_2|SCO_3|CD4_2|DRUG_0|MET_NA|APP_1|RES_1|REC_0|VEN_0|CL_391|NAT_mex|2022-09-23"
      ],
      "attributes":[
        "BULK"
      ]
    },
    {
      "source":422,
      "target":432,
      "directed":false,
      "length":0.0135413,
      "support":0.0,
      "removed":false,
      "sequences":[
        "ID_CEC-21-2896|ST_2|CODE_15033|SX_M|RISK_3|AGE_29|SES_1|SCO_3|CD4_2|DRUG_1|MET_NA|APP_1|RES_1|REC_1|VEN_1|CL_391|NAT_mex|2021-02-23",
        "ID_CEC-22-9880|ST_1|CODE_09014|SX_FT|RISK_4|AGE_20|SES_2|SCO_2|CD4_1|DRUG_1|MET_NA|APP_1|RES_2|REC_0|VEN_1|CL_391|NAT_mex|2022-12-15"
      ],
      "attributes":[
        "BULK"
      ]
    },
    {
      "source":2855,
      "target":2854,
      "directed":false,
      "length":0.00530521,
      "support":0.0,
      "removed":false,
      "sequences":[
        "ID_CEC-21-2901|ST_2|CODE_15025|SX_M|RISK_3|AGE_24|SES_2|SCO_2|CD4_1|DRUG_0|MET_NA|APP_0|RES_1|REC_0|VEN_0|CL_957|NAT_mex|2021-03-09",
        "ID_CEC-22-6297|ST_2|CODE_15122|SX_M|RISK_3|AGE_28|SES_2|SCO_2|CD4_1|DRUG_1|MET_NA|APP_1|RES_1|REC_0|VEN_0|CL_957|NAT_mex|2022-01-28"
      ],
      "attributes":[
        "BULK"
      ]
    },
    {
      "source":30,
      "target":31,
      "directed":false,
      "length":0.00494275,
      "support":0.0,
      "removed":false,
      "sequences":[
        "ID_CEC-21-2905|ST_2|CODE_15020|SX_M|RISK_3|AGE_31|SES_2|SCO_3|CD4_2|DRUG_0|MET_NA|APP_1|RES_1|REC_0|VEN_0|CL_304|NAT_mex|2021-03-09",
        "ID_CEC-21-2915|ST_1|CODE_09007|SX_M|RISK_3|AGE_39|SES_2|SCO_3|CD4_1|DRUG_0|MET_NA|APP_0|RES_1|REC_0|VEN_0|CL_304|NAT_mex|2021-03-10"
      ],
      "attributes":[
        "BULK"
      ]
    },
    {
      "source":30,
      "target":32,
      "directed":false,
      "length":0.00530252,
      "support":0.0,
      "removed":false,
      "sequences":[
        "ID_CEC-21-2905|ST_2|CODE_15020|SX_M|RISK_3|AGE_31|SES_2|SCO_3|CD4_2|DRUG_0|MET_NA|APP_1|RES_1|REC_0|VEN_0|CL_304|NAT_mex|2021-03-09",
        "ID_CEC-21-3253|ST_1|CODE_09002|SX_M|RISK_3|AGE_40|SES_2|SCO_3|CD4_2|DRUG_1|MET_NA|APP_1|RES_1|REC_0|VEN_0|CL_304|NAT_mex|2021-04-12"
      ],
      "attributes":[
        "BULK"
      ]
    },
    {
      "source":30,
      "target":0,
      "directed":false,
      "length":0.00352634,
      "support":0.0,
      "removed":false,
      "sequences":[
        "ID_CEC-21-2905|ST_2|CODE_15020|SX_M|RISK_3|AGE_31|SES_2|SCO_3|CD4_2|DRUG_0|MET_NA|APP_1|RES_1|REC_0|VEN_0|CL_304|NAT_mex|2021-03-09",
        "ID_CEC-21-3451|ST_1|CODE_09002|SX_M|RISK_3|AGE_28|SES_2|SCO_3|CD4_3|DRUG_1|MET_1|APP_1|RES_1|REC_0|VEN_1|CL_304|NAT_mex|2021-04-26"
      ],
      "attributes":[
        "BULK"
      ]
    },
    {
      "source":30,
      "target":1,
      "directed":false,
      "length":0.00600967,
      "support":0.0,
      "removed":false,
      "sequences":[
        "ID_CEC-21-2905|ST_2|CODE_15020|SX_M|RISK_3|AGE_31|SES_2|SCO_3|CD4_2|DRUG_0|MET_NA|APP_1|RES_1|REC_0|VEN_0|CL_304|NAT_mex|2021-03-09",
        "ID_CEC-21-3503|ST_1|CODE_09015|SX_M|RISK_3|AGE_38|SES_2|SCO_3|CD4_2|DRUG_1|MET_NA|APP_1|RES_1|REC_0|VEN_1|CL_304|NAT_ven|2021-04-30"
      ],
      "attributes":[
        "BULK"
      ]
    },
    {
      "source":30,
      "target":2,
      "directed":false,
      "length":0.00388133,
      "support":0.0,
      "removed":false,
      "sequences":[
        "ID_CEC-21-2905|ST_2|CODE_15020|SX_M|RISK_3|AGE_31|SES_2|SCO_3|CD4_2|DRUG_0|MET_NA|APP_1|RES_1|REC_0|VEN_0|CL_304|NAT_mex|2021-03-09",
        "ID_CEC-21-3596|ST_1|CODE_09015|SX_M|RISK_3|AGE_33|SES_2|SCO_3|CD4_3|DRUG_0|MET_NA|APP_1|RES_1|REC_0|VEN_0|CL_304|NAT_mex|2021-05-10"
      ],
      "attributes":[
        "BULK"
      ]
    },
    {
      "source":30,
      "target":3,
      "directed":false,
      "length":0.00671833,
      "support":0.0,
      "removed":false,
      "sequences":[
        "ID_CEC-21-2905|ST_2|CODE_15020|SX_M|RISK_3|AGE_31|SES_2|SCO_3|CD4_2|DRUG_0|MET_NA|APP_1|RES_1|REC_0|VEN_0|CL_304|NAT_mex|2021-03-09",
        "ID_CEC-21-3915|ST_1|CODE_09014|SX_M|RISK_3|AGE_29|SES_1|SCO_3|CD4_3|DRUG_1|MET_NA|APP_0|RES_1|REC_0|VEN_0|CL_304|NAT_mex|2021-06-08"
      ],
      "attributes":[
        "BULK"
      ]
    },
    {
      "source":30,
      "target":4,
      "directed":false,
      "length":0.00423445,
      "support":0.0,
      "removed":false,
      "sequences":[
        "ID_CEC-21-2905|ST_2|CODE_15020|SX_M|RISK_3|AGE_31|SES_2|SCO_3|CD4_2|DRUG_0|MET_NA|APP_1|RES_1|REC_0|VEN_0|CL_304|NAT_mex|2021-03-09",
        "ID_CEC-21-3968|ST_1|CODE_09016|SX_M|RISK_3|AGE_29|SES_2|SCO_2|CD4_2|DRUG_1|MET_NA|APP_1|RES_1|REC_1|VEN_0|CL_304|NAT_ven|2021-06-11"
      ],
      "attributes":[
        "BULK"
      ]
    },
    {
      "source":30,
      "target":5,
      "directed":false,
      "length":0.0117177,
      "support":0.0,
      "removed":false,
      "sequences":[
        "ID_CEC-21-2905|ST_2|CODE_15020|SX_M|RISK_3|AGE_31|SES_2|SCO_3|CD4_2|DRUG_0|MET_NA|APP_1|RES_1|REC_0|VEN_0|CL_304|NAT_mex|2021-03-09",
        "ID_CEC-21-3994|ST_2|CODE_15057|SX_M|RISK_3|AGE_30|SES_1|SCO_3|CD4_2|DRUG_1|MET_NA|APP_1|RES_2|REC_0|VEN_1|CL_304|NAT_mex|2021-06-15"
      ],
      "attributes":[
        "BULK"
      ]
    },
    {
      "source":30,
      "target":6,
      "directed":false,
      "length":0.00529885,
      "support":0.0,
      "removed":false,
      "sequences":[
        "ID_CEC-21-2905|ST_2|CODE_15020|SX_M|RISK_3|AGE_31|SES_2|SCO_3|CD4_2|DRUG_0|MET_NA|APP_1|RES_1|REC_0|VEN_0|CL_304|NAT_mex|2021-03-09",
        "ID_CEC-21-4447|ST_1|CODE_09012|SX_M|RISK_3|AGE_22|SES_2|SCO_3|CD4_2|DRUG_1|MET_NA|APP_1|RES_1|REC_1|VEN_NA|CL_304|NAT_mex|2021-08-03"
      ],
      "attributes":[
        "BULK"
      ]
    },
    {
      "source":30,
      "target":7,
      "directed":false,
      "length":0.00743051,
      "support":0.0,
      "removed":false,
      "sequences":[
        "ID_CEC-21-2905|ST_2|CODE_15020|SX_M|RISK_3|AGE_31|SES_2|SCO_3|CD4_2|DRUG_0|MET_NA|APP_1|RES_1|REC_0|VEN_0|CL_304|NAT_mex|2021-03-09",
        "ID_CEC-21-4456|ST_1|CODE_09010|SX_M|RISK_3|AGE_50|SES_2|SCO_2|CD4_2|DRUG_NA|MET_NA|APP_NA|RES_1|REC_0|VEN_NA|CL_304|NAT_mex|2021-08-04"
      ],
      "attributes":[
        "BULK"
      ]
    },
    {
      "source":30,
      "target":8,
      "directed":false,
      "length":0.00743051,
      "support":0.0,
      "removed":false,
      "sequences":[
        "ID_CEC-21-2905|ST_2|CODE_15020|SX_M|RISK_3|AGE_31|SES_2|SCO_3|CD4_2|DRUG_0|MET_NA|APP_1|RES_1|REC_0|VEN_0|CL_304|NAT_mex|2021-03-09",
        "ID_CEC-21-4481|ST_1|CODE_09007|SX_M|RISK_NA|AGE_33|SES_2|SCO_2|CD4_1|DRUG_0|MET_NA|APP_NA|RES_1|REC_0|VEN_NA|CL_304|NAT_mex|2021-08-06"
      ],
      "attributes":[
        "BULK"
      ]
    },
    {
      "source":30,
      "target":9,
      "directed":false,
      "length":0.00743051,
      "support":0.0,
      "removed":false,
      "sequences":[
        "ID_CEC-21-2905|ST_2|CODE_15020|SX_M|RISK_3|AGE_31|SES_2|SCO_3|CD4_2|DRUG_0|MET_NA|APP_1|RES_1|REC_0|VEN_0|CL_304|NAT_mex|2021-03-09",
        "ID_CEC-21-4482|ST_1|CODE_09007|SX_M|RISK_3|AGE_51|SES_2|SCO_2|CD4_2|DRUG_0|MET_NA|APP_1|RES_1|REC_1|VEN_NA|CL_304|NAT_mex|2021-08-06"
      ],
      "attributes":[
        "BULK"
      ]
    },
    {
      "source":30,
      "target":10,
      "directed":false,
      "length":0.00601125,
      "support":0.0,
      "removed":false,
      "sequences":[
        "ID_CEC-21-2905|ST_2|CODE_15020|SX_M|RISK_3|AGE_31|SES_2|SCO_3|CD4_2|DRUG_0|MET_NA|APP_1|RES_1|REC_0|VEN_0|CL_304|NAT_mex|2021-03-09",
        "ID_CEC-21-4512|ST_2|CODE_15037|SX_M|RISK_3|AGE_32|SES_1|SCO_3|CD4_3|DRUG_1|MET_NA|APP_1|RES_1|REC_0|VEN_1|CL_304|NAT_mex|2021-08-09"
      ],
      "attributes":[
        "BULK"
      ]
    },
    {
      "source":30,
      "target":11,
      "directed":false,
      "length":0.00671653,
      "support":0.0,
      "removed":false,
      "sequences":[
        "ID_CEC-21-2905|ST_2|CODE_15020|SX_M|RISK_3|AGE_31|SES_2|SCO_3|CD4_2|DRUG_0|MET_NA|APP_1|RES_1|REC_0|VEN_0|CL_304|NAT_mex|2021-03-09",
        "ID_CEC-21-5414|ST_1|CODE_09002|SX_M|RISK_3|AGE_37|SES_2|SCO_2|CD4_1|DRUG_1|MET_NA|APP_1|RES_1|REC_0|VEN_0|CL_304|NAT_mex|2021-11-01"
      ],
      "attributes":[
        "BULK"
      ]
    },
    {
      "source":30,
      "target":12,
      "directed":false,
      "length":0.006718,
      "support":0.0,
      "removed":false,
      "sequences":[
        "ID_CEC-21-2905|ST_2|CODE_15020|SX_M|RISK_3|AGE_31|SES_2|SCO_3|CD4_2|DRUG_0|MET_NA|APP_1|RES_1|REC_0|VEN_0|CL_304|NAT_mex|2021-03-09",
        "ID_CEC-21-5819|ST_1|CODE_09007|SX_M|RISK_3|AGE_26|SES_2|SCO_3|CD4_1|DRUG_0|MET_NA|APP_1|RES_1|REC_0|VEN_1|CL_304|NAT_mex|2021-12-06"
      ],
      "attributes":[
        "BULK"
      ]
    },
    {
      "source":30,
      "target":13,
      "directed":false,
      "length":0.00423633,
      "support":0.0,
      "removed":false,
      "sequences":[
        "ID_CEC-21-2905|ST_2|CODE_15020|SX_M|RISK_3|AGE_31|SES_2|SCO_3|CD4_2|DRUG_0|MET_NA|APP_1|RES_1|REC_0|VEN_0|CL_304|NAT_mex|2021-03-09",
        "ID_CEC-22-5996|ST_1|CODE_07106|SX_M|RISK_3|AGE_28|SES_2|SCO_2|CD4_1|DRUG_1|MET_NA|APP_0|RES_1|REC_0|VEN_0|CL_304|NAT_mex|2022-01-05"
      ],
      "attributes":[
        "BULK"
      ]
    },
    {
      "source":30,
      "target":14,
      "directed":false,
      "length":0.00743051,
      "support":0.0,
      "removed":false,
      "sequences":[
        "ID_CEC-21-2905|ST_2|CODE_15020|SX_M|RISK_3|AGE_31|SES_2|SCO_3|CD4_2|DRUG_0|MET_NA|APP_1|RES_1|REC_0|VEN_0|CL_304|NAT_mex|2021-03-09",
        "ID_CEC-22-6029|ST_1|CODE_09007|SX_M|RISK_1|AGE_31|SES_2|SCO_3|CD4_1|DRUG_0|MET_NA|APP_1|RES_1|REC_0|VEN_1|CL_304|NAT_mex|2022-01-07"
      ],
      "attributes":[
        "BULK"
      ]
    },
    {
      "source":30,
      "target":15,
      "directed":false,
      "length":0.00779325,
      "support":0.0,
      "removed":false,
      "sequences":[
        "ID_CEC-21-2905|ST_2|CODE_15020|SX_M|RISK_3|AGE_31|SES_2|SCO_3|CD4_2|DRUG_0|MET_NA|APP_1|RES_1|REC_0|VEN_0|CL_304|NAT_mex|2021-03-09",
        "ID_CEC-22-6109|ST_1|CODE_09016|SX_M|RISK_3|AGE_32|SES_2|SCO_3|CD4_1|DRUG_0|MET_NA|APP_1|RES_1|REC_0|VEN_1|CL_304|NAT_mex|2022-01-13"
      ],
      "attributes":[
        "BULK"
      ]
    },
    {
      "source":30,
      "target":16,
      "directed":false,
      "length":0.00494461,
      "support":0.0,
      "removed":false,
      "sequences":[
        "ID_CEC-21-2905|ST_2|CODE_15020|SX_M|RISK_3|AGE_31|SES_2|SCO_3|CD4_2|DRUG_0|MET_NA|APP_1|RES_1|REC_0|VEN_0|CL_304|NAT_mex|2021-03-09",
        "ID_CEC-22-6263|ST_2|CODE_15033|SX_M|RISK_3|AGE_36|SES_1|SCO_3|CD4_2|DRUG_1|MET_NA|APP_1|RES_1|REC_0|VEN_1|CL_304|NAT_mex|2022-01-27"
      ],
      "attributes":[
        "BULK"
      ]
    },
    {
      "source":30,
      "target":17,
      "directed":false,
      "length":0.00601055,
      "support":0.0,
      "removed":false,
      "sequences":[
        "ID_CEC-21-2905|ST_2|CODE_15020|SX_M|RISK_3|AGE_31|SES_2|SCO_3|CD4_2|DRUG_0|MET_NA|APP_1|RES_1|REC_0|VEN_0|CL_304|NAT_mex|2021-03-09",
        "ID_CEC-22-6929|ST_1|CODE_09016|SX_M|RISK_3|AGE_36|SES_1|SCO_2|CD4_1|DRUG_1|MET_NA|APP_1|RES_1|REC_0|VEN_0|CL_304|NAT_mex|2022-03-24"
      ],
      "attributes":[
        "BULK"
      ]
    },
    {
      "source":30,
      "target":18,
      "directed":false,
      "length":0.00352702,
      "support":0.0,
      "removed":false,
      "sequences":[
        "ID_CEC-21-2905|ST_2|CODE_15020|SX_M|RISK_3|AGE_31|SES_2|SCO_3|CD4_2|DRUG_0|MET_NA|APP_1|RES_1|REC_0|VEN_0|CL_304|NAT_mex|2021-03-09",
        "ID_CEC-22-7365|ST_1|CODE_09016|SX_M|RISK_3|AGE_33|SES_2|SCO_2|CD4_2|DRUG_1|MET_NA|APP_1|RES_1|REC_0|VEN_1|CL_304|NAT_mex|2022-05-03"
      ],
      "attributes":[
        "BULK"
      ]
    },
    {
      "source":30,
      "target":19,
      "directed":false,
      "length":0.00672211,
      "support":0.0,
      "removed":false,
      "sequences":[
        "ID_CEC-21-2905|ST_2|CODE_15020|SX_M|RISK_3|AGE_31|SES_2|SCO_3|CD4_2|DRUG_0|MET_NA|APP_1|RES_1|REC_0|VEN_0|CL_304|NAT_mex|2021-03-09",
        "ID_CEC-22-7565|ST_2|CODE_15037|SX_M|RISK_3|AGE_27|SES_2|SCO_3|CD4_2|DRUG_1|MET_NA|APP_1|RES_1|REC_1|VEN_0|CL_304|NAT_mex|2022-05-18"
      ],
      "attributes":[
        "BULK"
      ]
    },
    {
      "source":30,
      "target":20,
      "directed":false,
      "length":0.00529646,
      "support":0.0,
      "removed":false,
      "sequences":[
        "ID_CEC-21-2905|ST_2|CODE_15020|SX_M|RISK_3|AGE_31|SES_2|SCO_3|CD4_2|DRUG_0|MET_NA|APP_1|RES_1|REC_0|VEN_0|CL_304|NAT_mex|2021-03-09",
        "ID_CEC-22-7636|ST_1|CODE_09002|SX_M|RISK_3|AGE_37|SES_2|SCO_3|CD4_2|DRUG_1|MET_NA|APP_1|RES_1|REC_0|VEN_1|CL_304|NAT_mex|2022-05-23"
      ],
      "attributes":[
        "BULK"
      ]
    },
    {
      "source":30,
      "target":21,
      "directed":false,
      "length":0.00814181,
      "support":0.0,
      "removed":false,
      "sequences":[
        "ID_CEC-21-2905|ST_2|CODE_15020|SX_M|RISK_3|AGE_31|SES_2|SCO_3|CD4_2|DRUG_0|MET_NA|APP_1|RES_1|REC_0|VEN_0|CL_304|NAT_mex|2021-03-09",
        "ID_CEC-22-7788|ST_1|CODE_09015|SX_M|RISK_3|AGE_51|SES_2|SCO_3|CD4_3|DRUG_1|MET_NA|APP_1|RES_1|REC_1|VEN_0|CL_304|NAT_mex|2022-06-02"
      ],
      "attributes":[
        "BULK"
      ]
    },
    {
      "source":30,
      "target":22,
      "directed":false,
      "length":0.00671976,
      "support":0.0,
      "removed":false,
      "sequences":[
        "ID_CEC-21-2905|ST_2|CODE_15020|SX_M|RISK_3|AGE_31|SES_2|SCO_3|CD4_2|DRUG_0|MET_NA|APP_1|RES_1|REC_0|VEN_0|CL_304|NAT_mex|2021-03-09",
        "ID_CEC-22-8178|ST_2|CODE_15057|SX_M|RISK_3|AGE_27|SES_2|SCO_3|CD4_1|DRUG_1|MET_NA|APP_0|RES_1|REC_0|VEN_0|CL_304|NAT_mex|2022-07-04"
      ],
      "attributes":[
        "BULK"
      ]
    },
    {
      "source":30,
      "target":23,
      "directed":false,
      "length":0.00636552,
      "support":0.0,
      "removed":false,
      "sequences":[
        "ID_CEC-21-2905|ST_2|CODE_15020|SX_M|RISK_3|AGE_31|SES_2|SCO_3|CD4_2|DRUG_0|MET_NA|APP_1|RES_1|REC_0|VEN_0|CL_304|NAT_mex|2021-03-09",
        "ID_CEC-22-8228|ST_1|CODE_09015|SX_M|RISK_3|AGE_29|SES_1|SCO_3|CD4_3|DRUG_1|MET_NA|APP_0|RES_1|REC_0|VEN_0|CL_304|NAT_mex|2022-07-07"
      ],
      "attributes":[
        "BULK"
      ]
    },
    {
      "source":30,
      "target":24,
      "directed":false,
      "length":0.0081458,
      "support":0.0,
      "removed":false,
      "sequences":[
        "ID_CEC-21-2905|ST_2|CODE_15020|SX_M|RISK_3|AGE_31|SES_2|SCO_3|CD4_2|DRUG_0|MET_NA|APP_1|RES_1|REC_0|VEN_0|CL_304|NAT_mex|2021-03-09",
        "ID_CEC-22-8276|ST_1|CODE_09015|SX_M|RISK_NA|AGE_33|SES_NA|SCO_NA|CD4_2|DRUG_NA|MET_NA|APP_NA|RES_1|REC_0|VEN_NA|CL_304|NAT_NA|2022-07-12"
      ],
      "attributes":[
        "BULK"
      ]
    },
    {
      "source":30,
      "target":25,
      "directed":false,
      "length":0.00921404,
      "support":0.0,
      "removed":false,
      "sequences":[
        "ID_CEC-21-2905|ST_2|CODE_15020|SX_M|RISK_3|AGE_31|SES_2|SCO_3|CD4_2|DRUG_0|MET_NA|APP_1|RES_1|REC_0|VEN_0|CL_304|NAT_mex|2021-03-09",
        "ID_CEC-22-8566|ST_2|CODE_15033|SX_M|RISK_3|AGE_31|SES_2|SCO_3|CD4_2|DRUG_0|MET_NA|APP_1|RES_3|REC_1|VEN_0|CL_304|NAT_mex|2022-08-11"
      ],
      "attributes":[
        "BULK"
      ]
    },
    {
      "source":30,
      "target":26,
      "directed":false,
      "length":0.00851459,
      "support":0.0,
      "removed":false,
      "sequences":[
        "ID_CEC-21-2905|ST_2|CODE_15020|SX_M|RISK_3|AGE_31|SES_2|SCO_3|CD4_2|DRUG_0|MET_NA|APP_1|RES_1|REC_0|VEN_0|CL_304|NAT_mex|2021-03-09",
        "ID_CEC-22-9852|ST_2|CODE_15057|SX_M|RISK_3|AGE_31|SES_1|SCO_3|CD4_2|DRUG_1|MET_NA|APP_1|RES_1|REC_0|VEN_1|CL_304|NAT_mex|2022-12-13"
      ],
      "attributes":[
        "BULK"
      ]
    },
    {
      "source":235,
      "target":225,
      "directed":false,
      "length":0.00672045,
      "support":0.0,
      "removed":false,
      "sequences":[
        "ID_CEC-21-2906|ST_1|CODE_09003|SX_M|RISK_3|AGE_22|SES_2|SCO_2|CD4_2|DRUG_1|MET_NA|APP_1|RES_1|REC_0|VEN_0|CL_204|NAT_mex|2021-03-09",
        "ID_CEC-21-4658|ST_1|CODE_09008|SX_M|RISK_3|AGE_22|SES_1|SCO_2|CD4_1|DRUG_0|MET_NA|APP_0|RES_1|REC_0|VEN_1|CL_204|NAT_mex|2021-08-24"
      ],
      "attributes":[
        "BULK"
      ]
    },
    {
      "source":235,
      "target":226,
      "directed":false,
      "length":0.00743179,
      "support":0.0,
      "removed":false,
      "sequences":[
        "ID_CEC-21-2906|ST_1|CODE_09003|SX_M|RISK_3|AGE_22|SES_2|SCO_2|CD4_2|DRUG_1|MET_NA|APP_1|RES_1|REC_0|VEN_0|CL_204|NAT_mex|2021-03-09",
        "ID_CEC-21-4990|ST_1|CODE_09003|SX_M|RISK_3|AGE_35|SES_1|SCO_3|CD4_2|DRUG_0|MET_NA|APP_1|RES_1|REC_0|VEN_0|CL_204|NAT_mex|2021-09-27"
      ],
      "attributes":[
        "BULK"
      ]
    },
    {
      "source":235,
      "target":227,
      "directed":false,
      "length":0.00921214,
      "support":0.0,
      "removed":false,
      "sequences":[
        "ID_CEC-21-2906|ST_1|CODE_09003|SX_M|RISK_3|AGE_22|SES_2|SCO_2|CD4_2|DRUG_1|MET_NA|APP_1|RES_1|REC_0|VEN_0|CL_204|NAT_mex|2021-03-09",
        "ID_CEC-21-5690|ST_1|CODE_09007|SX_M|RISK_3|AGE_22|SES_2|SCO_2|CD4_2|DRUG_0|MET_NA|APP_1|RES_1|REC_1|VEN_0|CL_204|NAT_mex|2021-11-25"
      ],
      "attributes":[
        "BULK"
      ]
    },
    {
      "source":235,
      "target":228,
      "directed":false,
      "length":0.00671959,
      "support":0.0,
      "removed":false,
      "sequences":[
        "ID_CEC-21-2906|ST_1|CODE_09003|SX_M|RISK_3|AGE_22|SES_2|SCO_2|CD4_2|DRUG_1|MET_NA|APP_1|RES_1|REC_0|VEN_0|CL_204|NAT_mex|2021-03-09",
        "ID_CEC-22-8048|ST_1|CODE_09003|SX_M|RISK_3|AGE_24|SES_1|SCO_3|CD4_2|DRUG_1|MET_NA|APP_1|RES_1|REC_0|VEN_0|CL_204|NAT_mex|2022-06-23"
      ],
      "attributes":[
        "BULK"
      ]
    },
    {
      "source":235,
      "target":229,
      "directed":false,
      "length":0.00921621,
      "support":0.0,
      "removed":false,
      "sequences":[
        "ID_CEC-21-2906|ST_1|CODE_09003|SX_M|RISK_3|AGE_22|SES_2|SCO_2|CD4_2|DRUG_1|MET_NA|APP_1|RES_1|REC_0|VEN_0|CL_204|NAT_mex|2021-03-09",
        "ID_CEC-22-8077|ST_1|CODE_09002|SX_M|RISK_3|AGE_24|SES_2|SCO_3|CD4_2|DRUG_1|MET_NA|APP_0|RES_1|REC_0|VEN_0|CL_204|NAT_mex|2022-06-27"
      ],
      "attributes":[
        "BULK"
      ]
    },
    {
      "source":235,
      "target":231,
      "directed":false,
      "length":0.0113648,
      "support":0.0,
      "removed":false,
      "sequences":[
        "ID_CEC-21-2906|ST_1|CODE_09003|SX_M|RISK_3|AGE_22|SES_2|SCO_2|CD4_2|DRUG_1|MET_NA|APP_1|RES_1|REC_0|VEN_0|CL_204|NAT_mex|2021-03-09",
        "ID_CEC-22-9120|ST_1|CODE_09013|SX_M|RISK_3|AGE_26|SES_1|SCO_3|CD4_1|DRUG_1|MET_NA|APP_0|RES_1|REC_0|VEN_0|CL_204|NAT_mex|2022-09-26"
      ],
      "attributes":[
        "BULK"
      ]
    },
    {
      "source":1994,
      "target":1995,
      "directed":false,
      "length":0.013733,
      "support":0.0,
      "removed":false,
      "sequences":[
        "ID_CEC-21-2907|ST_1|CODE_09003|SX_M|RISK_3|AGE_34|SES_2|SCO_3|CD4_1|DRUG_0|MET_NA|APP_1|RES_1|REC_0|VEN_0|CL_585|NAT_mex|2021-03-09",
        "ID_CEC-22-7001|ST_1|CODE_09015|SX_M|RISK_3|AGE_30|SES_2|SCO_3|CD4_1|DRUG_0|MET_NA|APP_1|RES_1|REC_0|VEN_0|CL_585|NAT_mex|2022-03-30"
      ],
      "attributes":[
        "BULK"
      ]
    },
    {
      "source":122,
      "target":118,
      "directed":false,
      "length":0.0120832,
      "support":0.0,
      "removed":false,
      "sequences":[
        "ID_CEC-21-2908|ST_2|CODE_15081|SX_M|RISK_3|AGE_27|SES_2|SCO_2|CD4_1|DRUG_0|MET_NA|APP_0|RES_1|REC_0|VEN_NA|CL_75|NAT_mex|2021-03-09",
        "ID_CEC-22-6626|ST_2|CODE_15081|SX_M|RISK_3|AGE_27|SES_1|SCO_2|CD4_1|DRUG_0|MET_NA|APP_1|RES_1|REC_0|VEN_1|CL_75|NAT_mex|2022-02-28"
      ],
      "attributes":[
        "BULK"
      ]
    },
    {
      "source":1188,
      "target":1185,
      "directed":false,
      "length":0.0124464,
      "support":0.0,
      "removed":false,
      "sequences":[
        "ID_CEC-21-2910|ST_1|CODE_09007|SX_M|RISK_3|AGE_25|SES_1|SCO_NA|CD4_2|DRUG_1|MET_NA|APP_0|RES_1|REC_1|VEN_NA|CL_439|NAT_mex|2021-03-08",
        "ID_CEC-22-7688|ST_2|CODE_15122|SX_FT|RISK_4|AGE_21|SES_2|SCO_2|CD4_1|DRUG_0|MET_NA|APP_0|RES_1|REC_0|VEN_0|CL_439|NAT_mex|2022-05-26"
      ],
      "attributes":[
        "BULK"
      ]
    },
    {
      "source":31,
      "target":32,
      "directed":false,
      "length":0.0060115,
      "support":0.0,
      "removed":false,
      "sequences":[
        "ID_CEC-21-2915|ST_1|CODE_09007|SX_M|RISK_3|AGE_39|SES_2|SCO_3|CD4_1|DRUG_0|MET_NA|APP_0|RES_1|REC_0|VEN_0|CL_304|NAT_mex|2021-03-10",
        "ID_CEC-21-3253|ST_1|CODE_09002|SX_M|RISK_3|AGE_40|SES_2|SCO_3|CD4_2|DRUG_1|MET_NA|APP_1|RES_1|REC_0|VEN_0|CL_304|NAT_mex|2021-04-12"
      ],
      "attributes":[
        "BULK"
      ]
    },
    {
      "source":31,
      "target":0,
      "directed":false,
      "length":0.00211452,
      "support":0.0,
      "removed":false,
      "sequences":[
        "ID_CEC-21-2915|ST_1|CODE_09007|SX_M|RISK_3|AGE_39|SES_2|SCO_3|CD4_1|DRUG_0|MET_NA|APP_0|RES_1|REC_0|VEN_0|CL_304|NAT_mex|2021-03-10",
        "ID_CEC-21-3451|ST_1|CODE_09002|SX_M|RISK_3|AGE_28|SES_2|SCO_3|CD4_3|DRUG_1|MET_1|APP_1|RES_1|REC_0|VEN_1|CL_304|NAT_mex|2021-04-26"
      ],
      "attributes":[
        "BULK"
      ]
    },
    {
      "source":31,
      "target":1,
      "directed":false,
      "length":0.00565841,
      "support":0.0,
      "removed":false,
      "sequences":[
        "ID_CEC-21-2915|ST_1|CODE_09007|SX_M|RISK_3|AGE_39|SES_2|SCO_3|CD4_1|DRUG_0|MET_NA|APP_0|RES_1|REC_0|VEN_0|CL_304|NAT_mex|2021-03-10",
        "ID_CEC-21-3503|ST_1|CODE_09015|SX_M|RISK_3|AGE_38|SES_2|SCO_3|CD4_2|DRUG_1|MET_NA|APP_1|RES_1|REC_0|VEN_1|CL_304|NAT_ven|2021-04-30"
      ],
      "attributes":[
        "BULK"
      ]
    },
    {
      "source":31,
      "target":2,
      "directed":false,
      "length":0.00352755,
      "support":0.0,
      "removed":false,
      "sequences":[
        "ID_CEC-21-2915|ST_1|CODE_09007|SX_M|RISK_3|AGE_39|SES_2|SCO_3|CD4_1|DRUG_0|MET_NA|APP_0|RES_1|REC_0|VEN_0|CL_304|NAT_mex|2021-03-10",
        "ID_CEC-21-3596|ST_1|CODE_09015|SX_M|RISK_3|AGE_33|SES_2|SCO_3|CD4_3|DRUG_0|MET_NA|APP_1|RES_1|REC_0|VEN_0|CL_304|NAT_mex|2021-05-10"
      ],
      "attributes":[
        "BULK"
      ]
    },
    {
      "source":31,
      "target":3,
      "directed":false,
      "length":0.00671977,
      "support":0.0,
      "removed":false,
      "sequences":[
        "ID_CEC-21-2915|ST_1|CODE_09007|SX_M|RISK_3|AGE_39|SES_2|SCO_3|CD4_1|DRUG_0|MET_NA|APP_0|RES_1|REC_0|VEN_0|CL_304|NAT_mex|2021-03-10",
        "ID_CEC-21-3915|ST_1|CODE_09014|SX_M|RISK_3|AGE_29|SES_1|SCO_3|CD4_3|DRUG_1|MET_NA|APP_0|RES_1|REC_0|VEN_0|CL_304|NAT_mex|2021-06-08"
      ],
      "attributes":[
        "BULK"
      ]
    },
    {
      "source":31,
      "target":4,
      "directed":false,
      "length":0.00317411,
      "support":0.0,
      "removed":false,
      "sequences":[
        "ID_CEC-21-2915|ST_1|CODE_09007|SX_M|RISK_3|AGE_39|SES_2|SCO_3|CD4_1|DRUG_0|MET_NA|APP_0|RES_1|REC_0|VEN_0|CL_304|NAT_mex|2021-03-10",
        "ID_CEC-21-3968|ST_1|CODE_09016|SX_M|RISK_3|AGE_29|SES_2|SCO_2|CD4_2|DRUG_1|MET_NA|APP_1|RES_1|REC_1|VEN_0|CL_304|NAT_ven|2021-06-11"
      ],
      "attributes":[
        "BULK"
      ]
    },
    {
      "source":31,
      "target":5,
      "directed":false,
      "length":0.0106458,
      "support":0.0,
      "removed":false,
      "sequences":[
        "ID_CEC-21-2915|ST_1|CODE_09007|SX_M|RISK_3|AGE_39|SES_2|SCO_3|CD4_1|DRUG_0|MET_NA|APP_0|RES_1|REC_0|VEN_0|CL_304|NAT_mex|2021-03-10",
        "ID_CEC-21-3994|ST_2|CODE_15057|SX_M|RISK_3|AGE_30|SES_1|SCO_3|CD4_2|DRUG_1|MET_NA|APP_1|RES_2|REC_0|VEN_1|CL_304|NAT_mex|2021-06-15"
      ],
      "attributes":[
        "BULK"
      ]
    },
    {
      "source":31,
      "target":6,
      "directed":false,
      "length":0.00494409,
      "support":0.0,
      "removed":false,
      "sequences":[
        "ID_CEC-21-2915|ST_1|CODE_09007|SX_M|RISK_3|AGE_39|SES_2|SCO_3|CD4_1|DRUG_0|MET_NA|APP_0|RES_1|REC_0|VEN_0|CL_304|NAT_mex|2021-03-10",
        "ID_CEC-21-4447|ST_1|CODE_09012|SX_M|RISK_3|AGE_22|SES_2|SCO_3|CD4_2|DRUG_1|MET_NA|APP_1|RES_1|REC_1|VEN_NA|CL_304|NAT_mex|2021-08-03"
      ],
      "attributes":[
        "BULK"
      ]
    },
    {
      "source":31,
      "target":7,
      "directed":false,
      "length":0.00743718,
      "support":0.0,
      "removed":false,
      "sequences":[
        "ID_CEC-21-2915|ST_1|CODE_09007|SX_M|RISK_3|AGE_39|SES_2|SCO_3|CD4_1|DRUG_0|MET_NA|APP_0|RES_1|REC_0|VEN_0|CL_304|NAT_mex|2021-03-10",
        "ID_CEC-21-4456|ST_1|CODE_09010|SX_M|RISK_3|AGE_50|SES_2|SCO_2|CD4_2|DRUG_NA|MET_NA|APP_NA|RES_1|REC_0|VEN_NA|CL_304|NAT_mex|2021-08-04"
      ],
      "attributes":[
        "BULK"
      ]
    },
    {
      "source":31,
      "target":8,
      "directed":false,
      "length":0.00743718,
      "support":0.0,
      "removed":false,
      "sequences":[
        "ID_CEC-21-2915|ST_1|CODE_09007|SX_M|RISK_3|AGE_39|SES_2|SCO_3|CD4_1|DRUG_0|MET_NA|APP_0|RES_1|REC_0|VEN_0|CL_304|NAT_mex|2021-03-10",
        "ID_CEC-21-4481|ST_1|CODE_09007|SX_M|RISK_NA|AGE_33|SES_2|SCO_2|CD4_1|DRUG_0|MET_NA|APP_NA|RES_1|REC_0|VEN_NA|CL_304|NAT_mex|2021-08-06"
      ],
      "attributes":[
        "BULK"
      ]
    },
    {
      "source":31,
      "target":9,
      "directed":false,
      "length":0.00743718,
      "support":0.0,
      "removed":false,
      "sequences":[
        "ID_CEC-21-2915|ST_1|CODE_09007|SX_M|RISK_3|AGE_39|SES_2|SCO_3|CD4_1|DRUG_0|MET_NA|APP_0|RES_1|REC_0|VEN_0|CL_304|NAT_mex|2021-03-10",
        "ID_CEC-21-4482|ST_1|CODE_09007|SX_M|RISK_3|AGE_51|SES_2|SCO_2|CD4_2|DRUG_0|MET_NA|APP_1|RES_1|REC_1|VEN_NA|CL_304|NAT_mex|2021-08-06"
      ],
      "attributes":[
        "BULK"
      ]
    },
    {
      "source":31,
      "target":10,
      "directed":false,
      "length":0.00529995,
      "support":0.0,
      "removed":false,
      "sequences":[
        "ID_CEC-21-2915|ST_1|CODE_09007|SX_M|RISK_3|AGE_39|SES_2|SCO_3|CD4_1|DRUG_0|MET_NA|APP_0|RES_1|REC_0|VEN_0|CL_304|NAT_mex|2021-03-10",
        "ID_CEC-21-4512|ST_2|CODE_15037|SX_M|RISK_3|AGE_32|SES_1|SCO_3|CD4_3|DRUG_1|MET_NA|APP_1|RES_1|REC_0|VEN_1|CL_304|NAT_mex|2021-08-09"
      ],
      "attributes":[
        "BULK"
      ]
    },
    {
      "source":31,
      "target":11,
      "directed":false,
      "length":0.00459021,
      "support":0.0,
      "removed":false,
      "sequences":[
        "ID_CEC-21-2915|ST_1|CODE_09007|SX_M|RISK_3|AGE_39|SES_2|SCO_3|CD4_1|DRUG_0|MET_NA|APP_0|RES_1|REC_0|VEN_0|CL_304|NAT_mex|2021-03-10",
        "ID_CEC-21-5414|ST_1|CODE_09002|SX_M|RISK_3|AGE_37|SES_2|SCO_2|CD4_1|DRUG_1|MET_NA|APP_1|RES_1|REC_0|VEN_0|CL_304|NAT_mex|2021-11-01"
      ],
      "attributes":[
        "BULK"
      ]
    },
    {
      "source":31,
      "target":12,
      "directed":false,
      "length":0.00600987,
      "support":0.0,
      "removed":false,
      "sequences":[
        "ID_CEC-21-2915|ST_1|CODE_09007|SX_M|RISK_3|AGE_39|SES_2|SCO_3|CD4_1|DRUG_0|MET_NA|APP_0|RES_1|REC_0|VEN_0|CL_304|NAT_mex|2021-03-10",
        "ID_CEC-21-5819|ST_1|CODE_09007|SX_M|RISK_3|AGE_26|SES_2|SCO_3|CD4_1|DRUG_0|MET_NA|APP_1|RES_1|REC_0|VEN_1|CL_304|NAT_mex|2021-12-06"
      ],
      "attributes":[
        "BULK"
      ]
    },
    {
      "source":31,
      "target":13,
      "directed":false,
      "length":0.00388255,
      "support":0.0,
      "removed":false,
      "sequences":[
        "ID_CEC-21-2915|ST_1|CODE_09007|SX_M|RISK_3|AGE_39|SES_2|SCO_3|CD4_1|DRUG_0|MET_NA|APP_0|RES_1|REC_0|VEN_0|CL_304|NAT_mex|2021-03-10",
        "ID_CEC-22-5996|ST_1|CODE_07106|SX_M|RISK_3|AGE_28|SES_2|SCO_2|CD4_1|DRUG_1|MET_NA|APP_0|RES_1|REC_0|VEN_0|CL_304|NAT_mex|2022-01-05"
      ],
      "attributes":[
        "BULK"
      ]
    },
    {
      "source":31,
      "target":14,
      "directed":false,
      "length":0.00743718,
      "support":0.0,
      "removed":false,
      "sequences":[
        "ID_CEC-21-2915|ST_1|CODE_09007|SX_M|RISK_3|AGE_39|SES_2|SCO_3|CD4_1|DRUG_0|MET_NA|APP_0|RES_1|REC_0|VEN_0|CL_304|NAT_mex|2021-03-10",
        "ID_CEC-22-6029|ST_1|CODE_09007|SX_M|RISK_1|AGE_31|SES_2|SCO_3|CD4_1|DRUG_0|MET_NA|APP_1|RES_1|REC_0|VEN_1|CL_304|NAT_mex|2022-01-07"
      ],
      "attributes":[
        "BULK"
      ]
    },
    {
      "source":31,
      "target":15,
      "directed":false,
      "length":0.00566031,
      "support":0.0,
      "removed":false,
      "sequences":[
        "ID_CEC-21-2915|ST_1|CODE_09007|SX_M|RISK_3|AGE_39|SES_2|SCO_3|CD4_1|DRUG_0|MET_NA|APP_0|RES_1|REC_0|VEN_0|CL_304|NAT_mex|2021-03-10",
        "ID_CEC-22-6109|ST_1|CODE_09016|SX_M|RISK_3|AGE_32|SES_2|SCO_3|CD4_1|DRUG_0|MET_NA|APP_1|RES_1|REC_0|VEN_1|CL_304|NAT_mex|2022-01-13"
      ],
      "attributes":[
        "BULK"
      ]
    },
    {
      "source":31,
      "target":16,
      "directed":false,
      "length":0.00494623,
      "support":0.0,
      "removed":false,
      "sequences":[
        "ID_CEC-21-2915|ST_1|CODE_09007|SX_M|RISK_3|AGE_39|SES_2|SCO_3|CD4_1|DRUG_0|MET_NA|APP_0|RES_1|REC_0|VEN_0|CL_304|NAT_mex|2021-03-10",
        "ID_CEC-22-6263|ST_2|CODE_15033|SX_M|RISK_3|AGE_36|SES_1|SCO_3|CD4_2|DRUG_1|MET_NA|APP_1|RES_1|REC_0|VEN_1|CL_304|NAT_mex|2022-01-27"
      ],
      "attributes":[
        "BULK"
      ]
    },
    {
      "source":31,
      "target":17,
      "directed":false,
      "length":0.00672237,
      "support":0.0,
      "removed":false,
      "sequences":[
        "ID_CEC-21-2915|ST_1|CODE_09007|SX_M|RISK_3|AGE_39|SES_2|SCO_3|CD4_1|DRUG_0|MET_NA|APP_0|RES_1|REC_0|VEN_0|CL_304|NAT_mex|2021-03-10",
        "ID_CEC-22-6929|ST_1|CODE_09016|SX_M|RISK_3|AGE_36|SES_1|SCO_2|CD4_1|DRUG_1|MET_NA|APP_1|RES_1|REC_0|VEN_0|CL_304|NAT_mex|2022-03-24"
      ],
      "attributes":[
        "BULK"
      ]
    },
    {
      "source":31,
      "target":18,
      "directed":false,
      "length":0.00246782,
      "support":0.0,
      "removed":false,
      "sequences":[
        "ID_CEC-21-2915|ST_1|CODE_09007|SX_M|RISK_3|AGE_39|SES_2|SCO_3|CD4_1|DRUG_0|MET_NA|APP_0|RES_1|REC_0|VEN_0|CL_304|NAT_mex|2021-03-10",
        "ID_CEC-22-7365|ST_1|CODE_09016|SX_M|RISK_3|AGE_33|SES_2|SCO_2|CD4_2|DRUG_1|MET_NA|APP_1|RES_1|REC_0|VEN_1|CL_304|NAT_mex|2022-05-03"
      ],
      "attributes":[
        "BULK"
      ]
    },
    {
      "source":31,
      "target":19,
      "directed":false,
      "length":0.00601362,
      "support":0.0,
      "removed":false,
      "sequences":[
        "ID_CEC-21-2915|ST_1|CODE_09007|SX_M|RISK_3|AGE_39|SES_2|SCO_3|CD4_1|DRUG_0|MET_NA|APP_0|RES_1|REC_0|VEN_0|CL_304|NAT_mex|2021-03-10",
        "ID_CEC-22-7565|ST_2|CODE_15037|SX_M|RISK_3|AGE_27|SES_2|SCO_3|CD4_2|DRUG_1|MET_NA|APP_1|RES_1|REC_1|VEN_0|CL_304|NAT_mex|2022-05-18"
      ],
      "attributes":[
        "BULK"
      ]
    },
    {
      "source":31,
      "target":20,
      "directed":false,
      "length":0.00529737,
      "support":0.0,
      "removed":false,
      "sequences":[
        "ID_CEC-21-2915|ST_1|CODE_09007|SX_M|RISK_3|AGE_39|SES_2|SCO_3|CD4_1|DRUG_0|MET_NA|APP_0|RES_1|REC_0|VEN_0|CL_304|NAT_mex|2021-03-10",
        "ID_CEC-22-7636|ST_1|CODE_09002|SX_M|RISK_3|AGE_37|SES_2|SCO_3|CD4_2|DRUG_1|MET_NA|APP_1|RES_1|REC_0|VEN_1|CL_304|NAT_mex|2022-05-23"
      ],
      "attributes":[
        "BULK"
      ]
    },
    {
      "source":31,
      "target":21,
      "directed":false,
      "length":0.00778931,
      "support":0.0,
      "removed":false,
      "sequences":[
        "ID_CEC-21-2915|ST_1|CODE_09007|SX_M|RISK_3|AGE_39|SES_2|SCO_3|CD4_1|DRUG_0|MET_NA|APP_0|RES_1|REC_0|VEN_0|CL_304|NAT_mex|2021-03-10",
        "ID_CEC-22-7788|ST_1|CODE_09015|SX_M|RISK_3|AGE_51|SES_2|SCO_3|CD4_3|DRUG_1|MET_NA|APP_1|RES_1|REC_1|VEN_0|CL_304|NAT_mex|2022-06-02"
      ],
      "attributes":[
        "BULK"
      ]
    },
    {
      "source":31,
      "target":22,
      "directed":false,
      "length":0.00636938,
      "support":0.0,
      "removed":false,
      "sequences":[
        "ID_CEC-21-2915|ST_1|CODE_09007|SX_M|RISK_3|AGE_39|SES_2|SCO_3|CD4_1|DRUG_0|MET_NA|APP_0|RES_1|REC_0|VEN_0|CL_304|NAT_mex|2021-03-10",
        "ID_CEC-22-8178|ST_2|CODE_15057|SX_M|RISK_3|AGE_27|SES_2|SCO_3|CD4_1|DRUG_1|MET_NA|APP_0|RES_1|REC_0|VEN_0|CL_304|NAT_mex|2022-07-04"
      ],
      "attributes":[
        "BULK"
      ]
    },
    {
      "source":31,
      "target":23,
      "directed":false,
      "length":0.00565403,
      "support":0.0,
      "removed":false,
      "sequences":[
        "ID_CEC-21-2915|ST_1|CODE_09007|SX_M|RISK_3|AGE_39|SES_2|SCO_3|CD4_1|DRUG_0|MET_NA|APP_0|RES_1|REC_0|VEN_0|CL_304|NAT_mex|2021-03-10",
        "ID_CEC-22-8228|ST_1|CODE_09015|SX_M|RISK_3|AGE_29|SES_1|SCO_3|CD4_3|DRUG_1|MET_NA|APP_0|RES_1|REC_0|VEN_0|CL_304|NAT_mex|2022-07-07"
      ],
      "attributes":[
        "BULK"
      ]
    },
    {
      "source":31,
      "target":24,
      "directed":false,
      "length":0.00708483,
      "support":0.0,
      "removed":false,
      "sequences":[
        "ID_CEC-21-2915|ST_1|CODE_09007|SX_M|RISK_3|AGE_39|SES_2|SCO_3|CD4_1|DRUG_0|MET_NA|APP_0|RES_1|REC_0|VEN_0|CL_304|NAT_mex|2021-03-10",
        "ID_CEC-22-8276|ST_1|CODE_09015|SX_M|RISK_NA|AGE_33|SES_NA|SCO_NA|CD4_2|DRUG_NA|MET_NA|APP_NA|RES_1|REC_0|VEN_NA|CL_304|NAT_NA|2022-07-12"
      ],
      "attributes":[
        "BULK"
      ]
    },
    {
      "source":31,
      "target":25,
      "directed":false,
      "length":0.00815343,
      "support":0.0,
      "removed":false,
      "sequences":[
        "ID_CEC-21-2915|ST_1|CODE_09007|SX_M|RISK_3|AGE_39|SES_2|SCO_3|CD4_1|DRUG_0|MET_NA|APP_0|RES_1|REC_0|VEN_0|CL_304|NAT_mex|2021-03-10",
        "ID_CEC-22-8566|ST_2|CODE_15033|SX_M|RISK_3|AGE_31|SES_2|SCO_3|CD4_2|DRUG_0|MET_NA|APP_1|RES_3|REC_1|VEN_0|CL_304|NAT_mex|2022-08-11"
      ],
      "attributes":[
        "BULK"
      ]
    },
    {
      "source":31,
      "target":26,
      "directed":false,
      "length":0.00780992,
      "support":0.0,
      "removed":false,
      "sequences":[
        "ID_CEC-21-2915|ST_1|CODE_09007|SX_M|RISK_3|AGE_39|SES_2|SCO_3|CD4_1|DRUG_0|MET_NA|APP_0|RES_1|REC_0|VEN_0|CL_304|NAT_mex|2021-03-10",
        "ID_CEC-22-9852|ST_2|CODE_15057|SX_M|RISK_3|AGE_31|SES_1|SCO_3|CD4_2|DRUG_1|MET_NA|APP_1|RES_1|REC_0|VEN_1|CL_304|NAT_mex|2022-12-13"
      ],
      "attributes":[
        "BULK"
      ]
    },
    {
      "source":2856,
      "target":2857,
      "directed":false,
      "length":0.00957818,
      "support":0.0,
      "removed":false,
      "sequences":[
        "ID_CEC-21-2920|ST_1|CODE_09014|SX_M|RISK_3|AGE_23|SES_2|SCO_2|CD4_3|DRUG_1|MET_NA|APP_0|RES_1|REC_0|VEN_0|CL_1273|NAT_mex|2021-03-10",
        "ID_CEC-22-9613|ST_1|CODE_09010|SX_M|RISK_3|AGE_18|SES_2|SCO_2|CD4_2|DRUG_1|MET_NA|APP_1|RES_1|REC_0|VEN_0|CL_1273|NAT_mex|2022-11-17"
      ],
      "attributes":[
        "BULK"
      ]
    },
    {
      "source":1963,
      "target":1964,
      "directed":false,
      "length":0.00565589,
      "support":0.0,
      "removed":false,
      "sequences":[
        "ID_CEC-21-2924|ST_1|CODE_09015|SX_M|RISK_3|AGE_19|SES_1|SCO_2|CD4_2|DRUG_1|MET_NA|APP_1|RES_1|REC_0|VEN_0|CL_291|NAT_mex|2021-03-10",
        "ID_CEC-22-6266|ST_1|CODE_09006|SX_M|RISK_3|AGE_28|SES_1|SCO_3|CD4_2|DRUG_1|MET_NA|APP_1|RES_1|REC_0|VEN_1|CL_291|NAT_NA|2022-01-27"
      ],
      "attributes":[
        "BULK"
      ]
    },
    {
      "source":1656,
      "target":1657,
      "directed":false,
      "length":0.0120877,
      "support":0.0,
      "removed":false,
      "sequences":[
        "ID_CEC-21-2935|ST_1|CODE_09006|SX_M|RISK_2|AGE_57|SES_1|SCO_1|CD4_1|DRUG_0|MET_NA|APP_0|RES_1|REC_0|VEN_0|CL_NA|NAT_mex|2021-03-11",
        "ID_CEC-21-4806|ST_1|CODE_09007|SX_F|RISK_NA|AGE_27|SES_1|SCO_1|CD4_1|DRUG_NA|MET_NA|APP_NA|RES_3|REC_0|VEN_NA|CL_522|NAT_mex|2021-09-08"
      ],
      "attributes":[
        "BULK"
      ]
    },
    {
      "source":320,
      "target":321,
      "directed":false,
      "length":0.0120911,
      "support":0.0,
      "removed":false,
      "sequences":[
        "ID_CEC-21-2941|ST_2|CODE_15121|SX_M|RISK_3|AGE_30|SES_2|SCO_3|CD4_1|DRUG_1|MET_NA|APP_1|RES_1|REC_0|VEN_1|CL_17|NAT_mex|2021-03-11",
        "ID_CEC-21-5431|ST_2|CODE_15120|SX_M|RISK_3|AGE_39|SES_1|SCO_2|CD4_1|DRUG_0|MET_NA|APP_1|RES_1|REC_0|VEN_0|CL_17|NAT_mex|2021-11-03"
      ],
      "attributes":[
        "BULK"
      ]
    },
    {
      "source":320,
      "target":322,
      "directed":false,
      "length":0.00600845,
      "support":0.0,
      "removed":false,
      "sequences":[
        "ID_CEC-21-2941|ST_2|CODE_15121|SX_M|RISK_3|AGE_30|SES_2|SCO_3|CD4_1|DRUG_1|MET_NA|APP_1|RES_1|REC_0|VEN_1|CL_17|NAT_mex|2021-03-11",
        "ID_CEC-21-5838|ST_1|CODE_09004|SX_M|RISK_NA|AGE_30|SES_NA|SCO_NA|CD4_3|DRUG_NA|MET_NA|APP_NA|RES_1|REC_0|VEN_NA|CL_17|NAT_NA|2021-12-07"
      ],
      "attributes":[
        "BULK"
      ]
    },
    {
      "source":320,
      "target":323,
      "directed":false,
      "length":0.00423617,
      "support":0.0,
      "removed":false,
      "sequences":[
        "ID_CEC-21-2941|ST_2|CODE_15121|SX_M|RISK_3|AGE_30|SES_2|SCO_3|CD4_1|DRUG_1|MET_NA|APP_1|RES_1|REC_0|VEN_1|CL_17|NAT_mex|2021-03-11",
        "ID_CEC-22-6389|ST_2|CODE_15013|SX_M|RISK_3|AGE_22|SES_2|SCO_2|CD4_2|DRUG_1|MET_NA|APP_1|RES_1|REC_0|VEN_1|CL_17|NAT_mex|2022-02-08"
      ],
      "attributes":[
        "BULK"
      ]
    },
    {
      "source":320,
      "target":324,
      "directed":false,
      "length":0.00423839,
      "support":0.0,
      "removed":false,
      "sequences":[
        "ID_CEC-21-2941|ST_2|CODE_15121|SX_M|RISK_3|AGE_30|SES_2|SCO_3|CD4_1|DRUG_1|MET_NA|APP_1|RES_1|REC_0|VEN_1|CL_17|NAT_mex|2021-03-11",
        "ID_CEC-22-6775|ST_2|CODE_15060|SX_M|RISK_3|AGE_29|SES_2|SCO_2|CD4_1|DRUG_0|MET_NA|APP_1|RES_1|REC_0|VEN_1|CL_17|NAT_mex|2022-03-11"
      ],
      "attributes":[
        "BULK"
      ]
    },
    {
      "source":320,
      "target":325,
      "directed":false,
      "length":0.0138682,
      "support":0.0,
      "removed":false,
      "sequences":[
        "ID_CEC-21-2941|ST_2|CODE_15121|SX_M|RISK_3|AGE_30|SES_2|SCO_3|CD4_1|DRUG_1|MET_NA|APP_1|RES_1|REC_0|VEN_1|CL_17|NAT_mex|2021-03-11",
        "ID_CEC-22-7308|ST_1|CODE_09012|SX_M|RISK_NA|AGE_42|SES_NA|SCO_NA|CD4_1|DRUG_NA|MET_NA|APP_NA|RES_1|REC_0|VEN_NA|CL_NA|NAT_mex|2022-04-28"
      ],
      "attributes":[
        "BULK"
      ]
    },
    {
      "source":320,
      "target":326,
      "directed":false,
      "length":0.00993486,
      "support":0.0,
      "removed":false,
      "sequences":[
        "ID_CEC-21-2941|ST_2|CODE_15121|SX_M|RISK_3|AGE_30|SES_2|SCO_3|CD4_1|DRUG_1|MET_NA|APP_1|RES_1|REC_0|VEN_1|CL_17|NAT_mex|2021-03-11",
        "ID_CEC-22-7366|ST_2|CODE_15033|SX_M|RISK_3|AGE_35|SES_1|SCO_3|CD4_2|DRUG_1|MET_NA|APP_1|RES_1|REC_0|VEN_0|CL_17|NAT_mex|2022-05-03"
      ],
      "attributes":[
        "BULK"
      ]
    },
    {
      "source":320,
      "target":327,
      "directed":false,
      "length":0.0095691,
      "support":0.0,
      "removed":false,
      "sequences":[
        "ID_CEC-21-2941|ST_2|CODE_15121|SX_M|RISK_3|AGE_30|SES_2|SCO_3|CD4_1|DRUG_1|MET_NA|APP_1|RES_1|REC_0|VEN_1|CL_17|NAT_mex|2021-03-11",
        "ID_CEC-22-7930|ST_2|CODE_15020|SX_M|RISK_3|AGE_30|SES_1|SCO_2|CD4_1|DRUG_0|MET_NA|APP_1|RES_1|REC_0|VEN_1|CL_17|NAT_mex|2022-06-13"
      ],
      "attributes":[
        "BULK"
      ]
    },
    {
      "source":320,
      "target":328,
      "directed":false,
      "length":0.00671807,
      "support":0.0,
      "removed":false,
      "sequences":[
        "ID_CEC-21-2941|ST_2|CODE_15121|SX_M|RISK_3|AGE_30|SES_2|SCO_3|CD4_1|DRUG_1|MET_NA|APP_1|RES_1|REC_0|VEN_1|CL_17|NAT_mex|2021-03-11",
        "ID_CEC-22-8029|ST_2|CODE_15104|SX_M|RISK_3|AGE_20|SES_1|SCO_2|CD4_2|DRUG_0|MET_NA|APP_1|RES_1|REC_0|VEN_0|CL_17|NAT_mex|2022-06-21"
      ],
      "attributes":[
        "BULK"
      ]
    },
    {
      "source":320,
      "target":329,
      "directed":false,
      "length":0.00921469,
      "support":0.0,
      "removed":false,
      "sequences":[
        "ID_CEC-21-2941|ST_2|CODE_15121|SX_M|RISK_3|AGE_30|SES_2|SCO_3|CD4_1|DRUG_1|MET_NA|APP_1|RES_1|REC_0|VEN_1|CL_17|NAT_mex|2021-03-11",
        "ID_CEC-22-9213|ST_2|CODE_15109|SX_M|RISK_NA|AGE_33|SES_NA|SCO_NA|CD4_1|DRUG_NA|MET_NA|APP_NA|RES_1|REC_0|VEN_NA|CL_17|NAT_NA|2022-10-05"
      ],
      "attributes":[
        "BULK"
      ]
    },
    {
      "source":320,
      "target":330,
      "directed":false,
      "length":0.00708498,
      "support":0.0,
      "removed":false,
      "sequences":[
        "ID_CEC-21-2941|ST_2|CODE_15121|SX_M|RISK_3|AGE_30|SES_2|SCO_3|CD4_1|DRUG_1|MET_NA|APP_1|RES_1|REC_0|VEN_1|CL_17|NAT_mex|2021-03-11",
        "ID_CEC-22-9744|ST_2|CODE_15104|SX_M|RISK_3|AGE_25|SES_2|SCO_2|CD4_2|DRUG_1|MET_NA|APP_1|RES_1|REC_1|VEN_1|CL_17|NAT_mex|2022-12-02"
      ],
      "attributes":[
        "BULK"
      ]
    },
    {
      "source":499,
      "target":489,
      "directed":false,
      "length":0.0106608,
      "support":0.0,
      "removed":false,
      "sequences":[
        "ID_CEC-21-2951|ST_1|CODE_09010|SX_M|RISK_3|AGE_26|SES_1|SCO_2|CD4_2|DRUG_1|MET_NA|APP_1|RES_1|REC_0|VEN_0|CL_392|NAT_mex|2021-03-16",
        "ID_CEC-21-3256|ST_1|CODE_09003|SX_M|RISK_3|AGE_38|SES_2|SCO_3|CD4_2|DRUG_0|MET_NA|APP_0|RES_1|REC_1|VEN_0|CL_392|NAT_mex|2021-04-12"
      ],
      "attributes":[
        "BULK"
      ]
    },
    {
      "source":499,
      "target":490,
      "directed":false,
      "length":0.00779068,
      "support":0.0,
      "removed":false,
      "sequences":[
        "ID_CEC-21-2951|ST_1|CODE_09010|SX_M|RISK_3|AGE_26|SES_1|SCO_2|CD4_2|DRUG_1|MET_NA|APP_1|RES_1|REC_0|VEN_0|CL_392|NAT_mex|2021-03-16",
        "ID_CEC-21-3258|ST_1|CODE_09007|SX_M|RISK_3|AGE_39|SES_2|SCO_3|CD4_2|DRUG_1|MET_NA|APP_0|RES_1|REC_0|VEN_0|CL_392|NAT_mex|2021-04-12"
      ],
      "attributes":[
        "BULK"
      ]
    },
    {
      "source":499,
      "target":491,
      "directed":false,
      "length":0.0,
      "support":0.0,
      "removed":false,
      "sequences":[
        "ID_CEC-21-2951|ST_1|CODE_09010|SX_M|RISK_3|AGE_26|SES_1|SCO_2|CD4_2|DRUG_1|MET_NA|APP_1|RES_1|REC_0|VEN_0|CL_392|NAT_mex|2021-03-16",
        "ID_CEC-21-3299|ST_1|CODE_09010|SX_M|RISK_3|AGE_45|SES_2|SCO_3|CD4_2|DRUG_1|MET_NA|APP_1|RES_1|REC_0|VEN_0|CL_392|NAT_mex|2021-04-14"
      ],
      "attributes":[
        "BULK"
      ]
    },
    {
      "source":499,
      "target":492,
      "directed":false,
      "length":0.00105567,
      "support":0.0,
      "removed":false,
      "sequences":[
        "ID_CEC-21-2951|ST_1|CODE_09010|SX_M|RISK_3|AGE_26|SES_1|SCO_2|CD4_2|DRUG_1|MET_NA|APP_1|RES_1|REC_0|VEN_0|CL_392|NAT_mex|2021-03-16",
        "ID_CEC-21-3801|ST_1|CODE_09008|SX_M|RISK_3|AGE_23|SES_2|SCO_2|CD4_2|DRUG_1|MET_NA|APP_1|RES_1|REC_0|VEN_0|CL_392|NAT_mex|2021-05-27"
      ],
      "attributes":[
        "BULK"
      ]
    },
    {
      "source":499,
      "target":493,
      "directed":false,
      "length":0.00140812,
      "support":0.0,
      "removed":false,
      "sequences":[
        "ID_CEC-21-2951|ST_1|CODE_09010|SX_M|RISK_3|AGE_26|SES_1|SCO_2|CD4_2|DRUG_1|MET_NA|APP_1|RES_1|REC_0|VEN_0|CL_392|NAT_mex|2021-03-16",
        "ID_CEC-21-4502|ST_1|CODE_09010|SX_M|RISK_3|AGE_26|SES_1|SCO_2|CD4_2|DRUG_1|MET_NA|APP_1|RES_1|REC_0|VEN_1|CL_392|NAT_mex|2021-08-09"
      ],
      "attributes":[
        "BULK"
      ]
    },
    {
      "source":499,
      "target":494,
      "directed":false,
      "length":0.00176102,
      "support":0.0,
      "removed":false,
      "sequences":[
        "ID_CEC-21-2951|ST_1|CODE_09010|SX_M|RISK_3|AGE_26|SES_1|SCO_2|CD4_2|DRUG_1|MET_NA|APP_1|RES_1|REC_0|VEN_0|CL_392|NAT_mex|2021-03-16",
        "ID_CEC-22-7717|ST_1|CODE_09010|SX_M|RISK_3|AGE_22|SES_1|SCO_2|CD4_2|DRUG_1|MET_NA|APP_1|RES_1|REC_0|VEN_0|CL_392|NAT_mex|2022-05-27"
      ],
      "attributes":[
        "BULK"
      ]
    },
    {
      "source":499,
      "target":495,
      "directed":false,
      "length":0.00353138,
      "support":0.0,
      "removed":false,
      "sequences":[
        "ID_CEC-21-2951|ST_1|CODE_09010|SX_M|RISK_3|AGE_26|SES_1|SCO_2|CD4_2|DRUG_1|MET_NA|APP_1|RES_1|REC_0|VEN_0|CL_392|NAT_mex|2021-03-16",
        "ID_CEC-22-8330|ST_1|CODE_09010|SX_M|RISK_3|AGE_27|SES_1|SCO_2|CD4_2|DRUG_1|MET_NA|APP_1|RES_1|REC_0|VEN_1|CL_392|NAT_mex|2022-07-15"
      ],
      "attributes":[
        "BULK"
      ]
    },
    {
      "source":499,
      "target":496,
      "directed":false,
      "length":0.00388415,
      "support":0.0,
      "removed":false,
      "sequences":[
        "ID_CEC-21-2951|ST_1|CODE_09010|SX_M|RISK_3|AGE_26|SES_1|SCO_2|CD4_2|DRUG_1|MET_NA|APP_1|RES_1|REC_0|VEN_0|CL_392|NAT_mex|2021-03-16",
        "ID_CEC-22-8841|ST_1|CODE_09016|SX_M|RISK_3|AGE_43|SES_2|SCO_3|CD4_2|DRUG_1|MET_NA|APP_1|RES_1|REC_1|VEN_0|CL_392|NAT_mex|2022-08-31"
      ],
      "attributes":[
        "BULK"
      ]
    },
    {
      "source":499,
      "target":497,
      "directed":false,
      "length":0.0,
      "support":0.0,
      "removed":false,
      "sequences":[
        "ID_CEC-21-2951|ST_1|CODE_09010|SX_M|RISK_3|AGE_26|SES_1|SCO_2|CD4_2|DRUG_1|MET_NA|APP_1|RES_1|REC_0|VEN_0|CL_392|NAT_mex|2021-03-16",
        "ID_CEC-22-9124|ST_1|CODE_09010|SX_M|RISK_3|AGE_22|SES_2|SCO_3|CD4_1|DRUG_1|MET_NA|APP_1|RES_1|REC_0|VEN_0|CL_392|NAT_mex|2022-09-28"
      ],
      "attributes":[
        "BULK"
      ]
    },
    {
      "source":499,
      "target":498,
      "directed":false,
      "length":0.00601241,
      "support":0.0,
      "removed":false,
      "sequences":[
        "ID_CEC-21-2951|ST_1|CODE_09010|SX_M|RISK_3|AGE_26|SES_1|SCO_2|CD4_2|DRUG_1|MET_NA|APP_1|RES_1|REC_0|VEN_0|CL_392|NAT_mex|2021-03-16",
        "ID_CEC-22-9221|ST_1|CODE_09010|SX_M|RISK_3|AGE_43|SES_2|SCO_2|CD4_1|DRUG_0|MET_NA|APP_1|RES_1|REC_0|VEN_0|CL_392|NAT_mex|2022-10-06"
      ],
      "attributes":[
        "BULK"
      ]
    },
    {
      "source":1418,
      "target":1416,
      "directed":false,
      "length":0.012444,
      "support":0.0,
      "removed":false,
      "sequences":[
        "ID_CEC-21-2959|ST_2|CODE_15057|SX_M|RISK_3|AGE_31|SES_1|SCO_3|CD4_2|DRUG_1|MET_1|APP_1|RES_1|REC_1|VEN_1|CL_NA|NAT_mex|2021-03-16",
        "ID_CEC-21-5630|ST_2|CODE_15013|SX_M|RISK_3|AGE_20|SES_2|SCO_2|CD4_2|DRUG_0|MET_NA|APP_1|RES_1|REC_1|VEN_1|CL_267|NAT_mex|2021-11-22"
      ],
      "attributes":[
        "BULK"
      ]
    },
    {
      "source":1148,
      "target":1145,
      "directed":false,
      "length":0.0124101,
      "support":0.0,
      "removed":false,
      "sequences":[
        "ID_CEC-21-2970|ST_2|CODE_15033|SX_M|RISK_3|AGE_19|SES_1|SCO_2|CD4_1|DRUG_1|MET_NA|APP_1|RES_5|REC_0|VEN_0|CL_413|NAT_mex|2021-03-17",
        "ID_CEC-21-3013|ST_2|CODE_15033|SX_M|RISK_3|AGE_24|SES_1|SCO_2|CD4_1|DRUG_1|MET_NA|APP_0|RES_5|REC_0|VEN_0|CL_413|NAT_mex|2021-03-19"
      ],
      "attributes":[
        "BULK"
      ]
    },
    {
      "source":1148,
      "target":1147,
      "directed":false,
      "length":0.0117045,
      "support":0.0,
      "removed":false,
      "sequences":[
        "ID_CEC-21-2970|ST_2|CODE_15033|SX_M|RISK_3|AGE_19|SES_1|SCO_2|CD4_1|DRUG_1|MET_NA|APP_1|RES_5|REC_0|VEN_0|CL_413|NAT_mex|2021-03-17",
        "ID_CEC-22-7673|ST_1|CODE_09006|SX_M|RISK_3|AGE_27|SES_1|SCO_2|CD4_2|DRUG_0|MET_NA|APP_1|RES_5|REC_0|VEN_1|CL_413|NAT_mex|2022-05-25"
      ],
      "attributes":[
        "BULK"
      ]
    },
    {
      "source":1276,
      "target":1277,
      "directed":false,
      "length":0.0138721,
      "support":0.0,
      "removed":false,
      "sequences":[
        "ID_CEC-21-2977|ST_1|CODE_09005|SX_M|RISK_3|AGE_21|SES_2|SCO_2|CD4_1|DRUG_1|MET_NA|APP_1|RES_2|REC_0|VEN_0|CL_399|NAT_mex|2021-03-17",
        "ID_CEC-22-5997|ST_2|CODE_15033|SX_M|RISK_3|AGE_21|SES_2|SCO_2|CD4_2|DRUG_1|MET_NA|APP_1|RES_1|REC_0|VEN_1|CL_399|NAT_mex|2022-01-05"
      ],
      "attributes":[
        "BULK"
      ]
    },
    {
      "source":932,
      "target":933,
      "directed":false,
      "length":0.00318253,
      "support":0.0,
      "removed":false,
      "sequences":[
        "ID_CEC-21-2979|ST_1|CODE_09003|SX_M|RISK_3|AGE_27|SES_2|SCO_3|CD4_2|DRUG_1|MET_NA|APP_1|RES_1|REC_0|VEN_0|CL_90|NAT_mex|2021-03-17",
        "ID_CEC-21-4495|ST_1|CODE_09003|SX_M|RISK_3|AGE_31|SES_1|SCO_3|CD4_1|DRUG_0|MET_NA|APP_1|RES_1|REC_0|VEN_0|CL_90|NAT_mex|2021-08-09"
      ],
      "attributes":[
        "BULK"
      ]
    },
    {
      "source":932,
      "target":934,
      "directed":false,
      "length":0.00600588,
      "support":0.0,
      "removed":false,
      "sequences":[
        "ID_CEC-21-2979|ST_1|CODE_09003|SX_M|RISK_3|AGE_27|SES_2|SCO_3|CD4_2|DRUG_1|MET_NA|APP_1|RES_1|REC_0|VEN_0|CL_90|NAT_mex|2021-03-17",
        "ID_CEC-22-6957|ST_1|CODE_09010|SX_M|RISK_3|AGE_35|SES_1|SCO_3|CD4_2|DRUG_0|MET_NA|APP_0|RES_1|REC_0|VEN_0|CL_90|NAT_mex|2022-03-28"
      ],
      "attributes":[
        "BULK"
      ]
    },
    {
      "source":932,
      "target":935,
      "directed":false,
      "length":0.00849709,
      "support":0.0,
      "removed":false,
      "sequences":[
        "ID_CEC-21-2979|ST_1|CODE_09003|SX_M|RISK_3|AGE_27|SES_2|SCO_3|CD4_2|DRUG_1|MET_NA|APP_1|RES_1|REC_0|VEN_0|CL_90|NAT_mex|2021-03-17",
        "ID_CEC-22-7037|ST_1|CODE_09014|SX_M|RISK_3|AGE_44|SES_2|SCO_3|CD4_3|DRUG_0|MET_NA|APP_1|RES_1|REC_1|VEN_1|CL_90|NAT_mex|2022-04-01"
      ],
      "attributes":[
        "BULK"
      ]
    },
    {
      "source":932,
      "target":936,
      "directed":false,
      "length":0.00814487,
      "support":0.0,
      "removed":false,
      "sequences":[
        "ID_CEC-21-2979|ST_1|CODE_09003|SX_M|RISK_3|AGE_27|SES_2|SCO_3|CD4_2|DRUG_1|MET_NA|APP_1|RES_1|REC_0|VEN_0|CL_90|NAT_mex|2021-03-17",
        "ID_CEC-22-8710|ST_1|CODE_09015|SX_M|RISK_3|AGE_31|SES_1|SCO_2|CD4_2|DRUG_1|MET_NA|APP_1|RES_1|REC_0|VEN_1|CL_90|NAT_mex|2022-08-23"
      ],
      "attributes":[
        "BULK"
      ]
    },
    {
      "source":932,
      "target":937,
      "directed":false,
      "length":0.00923048,
      "support":0.0,
      "removed":false,
      "sequences":[
        "ID_CEC-21-2979|ST_1|CODE_09003|SX_M|RISK_3|AGE_27|SES_2|SCO_3|CD4_2|DRUG_1|MET_NA|APP_1|RES_1|REC_0|VEN_0|CL_90|NAT_mex|2021-03-17",
        "ID_CEC-22-8787|ST_1|CODE_09002|SX_M|RISK_3|AGE_29|SES_1|SCO_2|CD4_2|DRUG_1|MET_NA|APP_1|RES_1|REC_1|VEN_1|CL_90|NAT_mex|2022-08-29"
      ],
      "attributes":[
        "BULK"
      ]
    },
    {
      "source":2858,
      "target":2859,
      "directed":false,
      "length":0.00850916,
      "support":0.0,
      "removed":false,
      "sequences":[
        "ID_CEC-21-2981|ST_1|CODE_09007|SX_M|RISK_3|AGE_26|SES_2|SCO_3|CD4_1|DRUG_0|MET_NA|APP_0|RES_1|REC_0|VEN_0|CL_60|NAT_mex|2021-03-17",
        "ID_CEC-21-2982|ST_1|CODE_09005|SX_M|RISK_3|AGE_29|SES_2|SCO_3|CD4_1|DRUG_0|MET_NA|APP_0|RES_1|REC_0|VEN_1|CL_60|NAT_mex|2021-03-17"
      ],
      "attributes":[
        "BULK"
      ]
    },
    {
      "source":397,
      "target":402,
      "directed":false,
      "length":0.0124465,
      "support":0.0,
      "removed":false,
      "sequences":[
        "ID_CEC-21-2984|ST_1|CODE_09005|SX_M|RISK_3|AGE_42|SES_1|SCO_2|CD4_2|DRUG_0|MET_NA|APP_1|RES_2|REC_0|VEN_0|CL_64|NAT_mex|2021-03-17",
        "ID_CEC-22-7242|ST_2|CODE_15002|SX_M|RISK_3|AGE_25|SES_2|SCO_2|CD4_2|DRUG_0|MET_NA|APP_1|RES_2|REC_0|VEN_0|CL_64|NAT_mex|2022-04-22"
      ],
      "attributes":[
        "BULK"
      ]
    },
    {
      "source":397,
      "target":403,
      "directed":false,
      "length":0.0127884,
      "support":0.0,
      "removed":false,
      "sequences":[
        "ID_CEC-21-2984|ST_1|CODE_09005|SX_M|RISK_3|AGE_42|SES_1|SCO_2|CD4_2|DRUG_0|MET_NA|APP_1|RES_2|REC_0|VEN_0|CL_64|NAT_mex|2021-03-17",
        "ID_CEC-22-7574|ST_1|CODE_07106|SX_M|RISK_3|AGE_22|SES_2|SCO_2|CD4_2|DRUG_0|MET_NA|APP_0|RES_2|REC_0|VEN_NA|CL_64|NAT_mex|2022-05-18"
      ],
      "attributes":[
        "BULK"
      ]
    },
    {
      "source":2119,
      "target":2120,
      "directed":false,
      "length":0.00816591,
      "support":0.0,
      "removed":false,
      "sequences":[
        "ID_CEC-21-2988|ST_1|CODE_09012|SX_M|RISK_3|AGE_31|SES_2|SCO_2|CD4_2|DRUG_1|MET_NA|APP_NA|RES_1|REC_1|VEN_0|CL_959|NAT_mex|2021-03-17",
        "ID_CEC-21-2989|ST_1|CODE_09012|SX_M|RISK_3|AGE_23|SES_1|SCO_3|CD4_2|DRUG_1|MET_NA|APP_0|RES_1|REC_1|VEN_0|CL_959|NAT_mex|2021-03-17"
      ],
      "attributes":[
        "BULK"
      ]
    },
    {
      "source":2119,
      "target":2121,
      "directed":false,
      "length":0.0129948,
      "support":0.0,
      "removed":false,
      "sequences":[
        "ID_CEC-21-2988|ST_1|CODE_09012|SX_M|RISK_3|AGE_31|SES_2|SCO_2|CD4_2|DRUG_1|MET_NA|APP_NA|RES_1|REC_1|VEN_0|CL_959|NAT_mex|2021-03-17",
        "ID_CEC-21-3177|ST_1|CODE_09014|SX_M|RISK_3|AGE_22|SES_1|SCO_2|CD4_2|DRUG_1|MET_NA|APP_0|RES_1|REC_0|VEN_0|CL_NA|NAT_mex|2021-04-06"
      ],
      "attributes":[
        "BULK"
      ]
    },
    {
      "source":331,
      "target":334,
      "directed":false,
      "length":0.0052963,
      "support":0.0,
      "removed":false,
      "sequences":[
        "ID_CEC-21-2991|ST_1|CODE_09002|SX_M|RISK_3|AGE_31|SES_2|SCO_2|CD4_2|DRUG_0|MET_NA|APP_1|RES_1|REC_0|VEN_0|CL_152|NAT_mex|2021-03-18",
        "ID_CEC-21-3573|ST_2|CODE_15122|SX_M|RISK_3|AGE_29|SES_2|SCO_3|CD4_2|DRUG_1|MET_NA|APP_0|RES_1|REC_0|VEN_0|CL_152|NAT_mex|2021-05-07"
      ],
      "attributes":[
        "BULK"
      ]
    },
    {
      "source":331,
      "target":335,
      "directed":false,
      "length":0.00886002,
      "support":0.0,
      "removed":false,
      "sequences":[
        "ID_CEC-21-2991|ST_1|CODE_09002|SX_M|RISK_3|AGE_31|SES_2|SCO_2|CD4_2|DRUG_0|MET_NA|APP_1|RES_1|REC_0|VEN_0|CL_152|NAT_mex|2021-03-18",
        "ID_CEC-21-3703|ST_1|CODE_09007|SX_M|RISK_3|AGE_44|SES_2|SCO_2|CD4_1|DRUG_0|MET_NA|APP_1|RES_1|REC_0|VEN_0|CL_152|NAT_mex|2021-05-19"
      ],
      "attributes":[
        "BULK"
      ]
    },
    {
      "source":331,
      "target":336,
      "directed":false,
      "length":0.0117337,
      "support":0.0,
      "removed":false,
      "sequences":[
        "ID_CEC-21-2991|ST_1|CODE_09002|SX_M|RISK_3|AGE_31|SES_2|SCO_2|CD4_2|DRUG_0|MET_NA|APP_1|RES_1|REC_0|VEN_0|CL_152|NAT_mex|2021-03-18",
        "ID_CEC-21-4350|ST_2|CODE_15081|SX_M|RISK_NA|AGE_28|SES_NA|SCO_NA|CD4_1|DRUG_NA|MET_NA|APP_NA|RES_1|REC_0|VEN_NA|CL_152|NAT_NA|2021-07-19"
      ],
      "attributes":[
        "BULK"
      ]
    },
    {
      "source":331,
      "target":337,
      "directed":false,
      "length":0.00636826,
      "support":0.0,
      "removed":false,
      "sequences":[
        "ID_CEC-21-2991|ST_1|CODE_09002|SX_M|RISK_3|AGE_31|SES_2|SCO_2|CD4_2|DRUG_0|MET_NA|APP_1|RES_1|REC_0|VEN_0|CL_152|NAT_mex|2021-03-18",
        "ID_CEC-22-6726|ST_1|CODE_09015|SX_M|RISK_3|AGE_31|SES_2|SCO_3|CD4_2|DRUG_1|MET_NA|APP_1|RES_1|REC_0|VEN_0|CL_152|NAT_mex|2022-03-08"
      ],
      "attributes":[
        "BULK"
      ]
    },
    {
      "source":331,
      "target":339,
      "directed":false,
      "length":0.00211548,
      "support":0.0,
      "removed":false,
      "sequences":[
        "ID_CEC-21-2991|ST_1|CODE_09002|SX_M|RISK_3|AGE_31|SES_2|SCO_2|CD4_2|DRUG_0|MET_NA|APP_1|RES_1|REC_0|VEN_0|CL_152|NAT_mex|2021-03-18",
        "ID_CEC-22-8806|ST_1|CODE_07106|SX_M|RISK_3|AGE_31|SES_2|SCO_3|CD4_2|DRUG_1|MET_NA|APP_1|RES_1|REC_1|VEN_1|CL_152|NAT_mex|2022-08-30"
      ],
      "attributes":[
        "BULK"
      ]
    },
    {
      "source":331,
      "target":340,
      "directed":false,
      "length":0.0138975,
      "support":0.0,
      "removed":false,
      "sequences":[
        "ID_CEC-21-2991|ST_1|CODE_09002|SX_M|RISK_3|AGE_31|SES_2|SCO_2|CD4_2|DRUG_0|MET_NA|APP_1|RES_1|REC_0|VEN_0|CL_152|NAT_mex|2021-03-18",
        "ID_CEC-22-9129|ST_1|CODE_09007|SX_M|RISK_3|AGE_34|SES_2|SCO_3|CD4_1|DRUG_1|MET_NA|APP_1|RES_1|REC_0|VEN_0|CL_152|NAT_mex|2022-09-28"
      ],
      "attributes":[
        "BULK"
      ]
    },
    {
      "source":331,
      "target":341,
      "directed":false,
      "length":0.0127875,
      "support":0.0,
      "removed":false,
      "sequences":[
        "ID_CEC-21-2991|ST_1|CODE_09002|SX_M|RISK_3|AGE_31|SES_2|SCO_2|CD4_2|DRUG_0|MET_NA|APP_1|RES_1|REC_0|VEN_0|CL_152|NAT_mex|2021-03-18",
        "ID_CEC-22-9291|ST_1|CODE_09002|SX_M|RISK_3|AGE_33|SES_2|SCO_3|CD4_1|DRUG_0|MET_1|APP_1|RES_3|REC_0|VEN_1|CL_152|NAT_mex|2022-10-13"
      ],
      "attributes":[
        "BULK"
      ]
    },
    {
      "source":2860,
      "target":2861,
      "directed":false,
      "length":0.0,
      "support":0.0,
      "removed":false,
      "sequences":[
        "ID_CEC-21-2993|ST_1|CODE_09005|SX_M|RISK_3|AGE_24|SES_2|SCO_2|CD4_2|DRUG_NA|MET_NA|APP_NA|RES_2|REC_0|VEN_NA|CL_960|NAT_mex|2021-03-18",
        "ID_CEC-22-6729|ST_1|CODE_09005|SX_M|RISK_NA|AGE_21|SES_NA|SCO_NA|CD4_2|DRUG_NA|MET_NA|APP_NA|RES_2|REC_1|VEN_NA|CL_960|NAT_NA|2022-03-08"
      ],
      "attributes":[
        "BULK"
      ]
    },
    {
      "source":2862,
      "target":2863,
      "directed":false,
      "length":0.0119016,
      "support":0.0,
      "removed":false,
      "sequences":[
        "ID_CEC-21-2994|ST_2|CODE_15060|SX_M|RISK_3|AGE_38|SES_2|SCO_2|CD4_1|DRUG_1|MET_NA|APP_1|RES_1|REC_0|VEN_0|CL_961|NAT_mex|2021-03-18",
        "ID_CEC-21-5818|ST_2|CODE_15057|SX_FT|RISK_4|AGE_25|SES_1|SCO_2|CD4_1|DRUG_1|MET_NA|APP_1|RES_1|REC_0|VEN_1|CL_961|NAT_mex|2021-12-06"
      ],
      "attributes":[
        "BULK"
      ]
    },
    {
      "source":973,
      "target":974,
      "directed":false,
      "length":0.0117127,
      "support":0.0,
      "removed":false,
      "sequences":[
        "ID_CEC-21-2996|ST_1|CODE_09007|SX_FT|RISK_4|AGE_26|SES_2|SCO_2|CD4_2|DRUG_0|MET_NA|APP_NA|RES_2|REC_0|VEN_NA|CL_145|NAT_mex|2021-03-18",
        "ID_CEC-21-4188|ST_1|CODE_09016|SX_M|RISK_3|AGE_39|SES_2|SCO_3|CD4_1|DRUG_1|MET_NA|APP_1|RES_1|REC_0|VEN_0|CL_145|NAT_mex|2021-07-02"
      ],
      "attributes":[
        "BULK"
      ]
    },
    {
      "source":2864,
      "target":2865,
      "directed":false,
      "length":0.0129664,
      "support":0.0,
      "removed":false,
      "sequences":[
        "ID_CEC-21-2997|ST_1|CODE_09015|SX_M|RISK_2|AGE_37|SES_2|SCO_2|CD4_2|DRUG_0|MET_NA|APP_0|RES_1|REC_0|VEN_0|CL_NA|NAT_mex|2021-03-18",
        "ID_CEC-22-6199|ST_1|CODE_09004|SX_M|RISK_3|AGE_41|SES_2|SCO_3|CD4_2|DRUG_1|MET_NA|APP_1|RES_1|REC_0|VEN_0|CL_NA|NAT_mex|2022-01-20"
      ],
      "attributes":[
        "BULK"
      ]
    },
    {
      "source":1660,
      "target":1661,
      "directed":false,
      "length":0.00140875,
      "support":0.0,
      "removed":false,
      "sequences":[
        "ID_CEC-21-3000|ST_2|CODE_15109|SX_M|RISK_3|AGE_25|SES_2|SCO_3|CD4_2|DRUG_1|MET_NA|APP_1|RES_2|REC_0|VEN_0|CL_499|NAT_mex|2021-03-18",
        "ID_CEC-21-3302|ST_1|CODE_09002|SX_M|RISK_3|AGE_23|SES_2|SCO_2|CD4_2|DRUG_0|MET_NA|APP_0|RES_2|REC_0|VEN_0|CL_499|NAT_mex|2021-04-14"
      ],
      "attributes":[
        "BULK"
      ]
    },
    {
      "source":1660,
      "target":1662,
      "directed":false,
      "length":0.00743985,
      "support":0.0,
      "removed":false,
      "sequences":[
        "ID_CEC-21-3000|ST_2|CODE_15109|SX_M|RISK_3|AGE_25|SES_2|SCO_3|CD4_2|DRUG_1|MET_NA|APP_1|RES_2|REC_0|VEN_0|CL_499|NAT_mex|2021-03-18",
        "ID_CEC-21-5296|ST_2|CODE_15109|SX_M|RISK_3|AGE_35|SES_2|SCO_3|CD4_1|DRUG_1|MET_NA|APP_0|RES_2|REC_0|VEN_NA|CL_499|NAT_mex|2021-10-20"
      ],
      "attributes":[
        "BULK"
      ]
    },
    {
      "source":1660,
      "target":1663,
      "directed":false,
      "length":0.00494666,
      "support":0.0,
      "removed":false,
      "sequences":[
        "ID_CEC-21-3000|ST_2|CODE_15109|SX_M|RISK_3|AGE_25|SES_2|SCO_3|CD4_2|DRUG_1|MET_NA|APP_1|RES_2|REC_0|VEN_0|CL_499|NAT_mex|2021-03-18",
        "ID_CEC-22-8844|ST_1|CODE_09008|SX_F|RISK_1|AGE_21|SES_2|SCO_2|CD4_1|DRUG_1|MET_NA|APP_1|RES_2|REC_0|VEN_1|CL_499|NAT_mex|2022-08-31"
      ],
      "attributes":[
        "BULK"
      ]
    },
    {
      "source":332,
      "target":333,
      "directed":false,
      "length":0.0031746,
      "support":0.0,
      "removed":false,
      "sequences":[
        "ID_CEC-21-3001|ST_2|CODE_15058|SX_M|RISK_3|AGE_31|SES_2|SCO_3|CD4_2|DRUG_0|MET_NA|APP_0|RES_1|REC_1|VEN_0|CL_152|NAT_mex|2021-03-18",
        "ID_CEC-21-3148|ST_1|CODE_09011|SX_M|RISK_3|AGE_21|SES_2|SCO_2|CD4_2|DRUG_1|MET_NA|APP_1|RES_1|REC_0|VEN_1|CL_152|NAT_mex|2021-03-29"
      ],
      "attributes":[
        "BULK"
      ]
    },
    {
      "source":332,
      "target":338,
      "directed":false,
      "length":0.00672057,
      "support":0.0,
      "removed":false,
      "sequences":[
        "ID_CEC-21-3001|ST_2|CODE_15058|SX_M|RISK_3|AGE_31|SES_2|SCO_3|CD4_2|DRUG_0|MET_NA|APP_0|RES_1|REC_1|VEN_0|CL_152|NAT_mex|2021-03-18",
        "ID_CEC-22-7626|ST_2|CODE_15058|SX_M|RISK_3|AGE_22|SES_2|SCO_2|CD4_1|DRUG_0|MET_NA|APP_1|RES_1|REC_0|VEN_1|CL_152|NAT_mex|2022-05-23"
      ],
      "attributes":[
        "BULK"
      ]
    },
    {
      "source":1320,
      "target":1321,
      "directed":false,
      "length":0.00707227,
      "support":0.0,
      "removed":false,
      "sequences":[
        "ID_CEC-21-3003|ST_1|CODE_09015|SX_M|RISK_3|AGE_29|SES_2|SCO_2|CD4_3|DRUG_1|MET_1|APP_1|RES_1|REC_0|VEN_1|CL_500|NAT_ven|2021-03-18",
        "ID_CEC-21-3488|ST_2|CODE_15033|SX_M|RISK_3|AGE_28|SES_2|SCO_3|CD4_1|DRUG_1|MET_NA|APP_1|RES_1|REC_0|VEN_0|CL_500|NAT_mex|2021-04-29"
      ],
      "attributes":[
        "BULK"
      ]
    },
    {
      "source":1320,
      "target":1322,
      "directed":false,
      "length":0.00211824,
      "support":0.0,
      "removed":false,
      "sequences":[
        "ID_CEC-21-3003|ST_1|CODE_09015|SX_M|RISK_3|AGE_29|SES_2|SCO_2|CD4_3|DRUG_1|MET_1|APP_1|RES_1|REC_0|VEN_1|CL_500|NAT_ven|2021-03-18",
        "ID_CEC-21-3749|ST_1|CODE_09010|SX_M|RISK_3|AGE_24|SES_2|SCO_2|CD4_2|DRUG_1|MET_NA|APP_1|RES_1|REC_0|VEN_1|CL_500|NAT_mex|2021-05-24"
      ],
      "attributes":[
        "BULK"
      ]
    },
    {
      "source":1320,
      "target":1323,
      "directed":false,
      "length":0.00994756,
      "support":0.0,
      "removed":false,
      "sequences":[
        "ID_CEC-21-3003|ST_1|CODE_09015|SX_M|RISK_3|AGE_29|SES_2|SCO_2|CD4_3|DRUG_1|MET_1|APP_1|RES_1|REC_0|VEN_1|CL_500|NAT_ven|2021-03-18",
        "ID_CEC-21-4748|ST_1|CODE_09010|SX_M|RISK_NA|AGE_25|SES_NA|SCO_NA|CD4_2|DRUG_NA|MET_NA|APP_NA|RES_1|REC_0|VEN_NA|CL_500|NAT_mex|2021-09-02"
      ],
      "attributes":[
        "BULK"
      ]
    },
    {
      "source":1320,
      "target":1324,
      "directed":false,
      "length":0.0106496,
      "support":0.0,
      "removed":false,
      "sequences":[
        "ID_CEC-21-3003|ST_1|CODE_09015|SX_M|RISK_3|AGE_29|SES_2|SCO_2|CD4_3|DRUG_1|MET_1|APP_1|RES_1|REC_0|VEN_1|CL_500|NAT_ven|2021-03-18",
        "ID_CEC-22-9794|ST_1|CODE_09006|SX_M|RISK_3|AGE_26|SES_2|SCO_2|CD4_1|DRUG_0|MET_NA|APP_1|RES_1|REC_0|VEN_0|CL_500|NAT_mex|2022-12-07"
      ],
      "attributes":[
        "BULK"
      ]
    },
    {
      "source":2866,
      "target":2867,
      "directed":false,
      "length":0.00352812,
      "support":0.0,
      "removed":false,
      "sequences":[
        "ID_CEC-21-3005|ST_1|CODE_09007|SX_M|RISK_2|AGE_56|SES_1|SCO_2|CD4_1|DRUG_0|MET_NA|APP_NA|RES_1|REC_0|VEN_NA|CL_962|NAT_mex|2021-03-18",
        "ID_CEC-21-3006|ST_1|CODE_09007|SX_F|RISK_1|AGE_46|SES_1|SCO_2|CD4_2|DRUG_0|MET_NA|APP_NA|RES_1|REC_0|VEN_NA|CL_962|NAT_mex|2021-03-18"
      ],
      "attributes":[
        "BULK"
      ]
    },
    {
      "source":2868,
      "target":2869,
      "directed":false,
      "length":0.0109953,
      "support":0.0,
      "removed":false,
      "sequences":[
        "ID_CEC-21-3007|ST_1|CODE_09007|SX_M|RISK_3|AGE_23|SES_2|SCO_2|CD4_1|DRUG_0|MET_NA|APP_0|RES_1|REC_0|VEN_0|CL_963|NAT_mex|2021-03-18",
        "ID_CEC-21-5908|ST_1|CODE_09007|SX_M|RISK_3|AGE_20|SES_1|SCO_2|CD4_3|DRUG_1|MET_NA|APP_1|RES_1|REC_0|VEN_1|CL_963|NAT_mex|2021-12-13"
      ],
      "attributes":[
        "BULK"
      ]
    },
    {
      "source":1145,
      "target":1147,
      "directed":false,
      "length":0.00885088,
      "support":0.0,
      "removed":false,
      "sequences":[
        "ID_CEC-21-3013|ST_2|CODE_15033|SX_M|RISK_3|AGE_24|SES_1|SCO_2|CD4_1|DRUG_1|MET_NA|APP_0|RES_5|REC_0|VEN_0|CL_413|NAT_mex|2021-03-19",
        "ID_CEC-22-7673|ST_1|CODE_09006|SX_M|RISK_3|AGE_27|SES_1|SCO_2|CD4_2|DRUG_0|MET_NA|APP_1|RES_5|REC_0|VEN_1|CL_413|NAT_mex|2022-05-25"
      ],
      "attributes":[
        "BULK"
      ]
    },
    {
      "source":467,
      "target":468,
      "directed":false,
      "length":0.0110541,
      "support":0.0,
      "removed":false,
      "sequences":[
        "ID_CEC-21-3017|ST_1|CODE_09007|SX_M|RISK_3|AGE_31|SES_1|SCO_2|CD4_1|DRUG_0|MET_NA|APP_1|RES_1|REC_0|VEN_0|CL_169|NAT_mex|2021-03-22",
        "ID_CEC-21-3050|ST_2|CODE_15058|SX_M|RISK_3|AGE_19|SES_2|SCO_2|CD4_2|DRUG_0|MET_NA|APP_0|RES_1|REC_0|VEN_0|CL_169|NAT_mex|2021-03-24"
      ],
      "attributes":[
        "BULK"
      ]
    },
    {
      "source":1235,
      "target":1236,
      "directed":false,
      "length":0.0124358,
      "support":0.0,
      "removed":false,
      "sequences":[
        "ID_CEC-21-3028|ST_1|CODE_09015|SX_M|RISK_2|AGE_52|SES_2|SCO_2|CD4_1|DRUG_0|MET_NA|APP_0|RES_1|REC_0|VEN_0|CL_26|NAT_mex|2021-03-22",
        "ID_CEC-22-8197|ST_1|CODE_09014|SX_M|RISK_NA|AGE_59|SES_NA|SCO_NA|CD4_1|DRUG_NA|MET_NA|APP_NA|RES_1|REC_0|VEN_NA|CL_26|NAT_NA|2022-07-05"
      ],
      "attributes":[
        "BULK"
      ]
    },
    {
      "source":1235,
      "target":1237,
      "directed":false,
      "length":0.0110115,
      "support":0.0,
      "removed":false,
      "sequences":[
        "ID_CEC-21-3028|ST_1|CODE_09015|SX_M|RISK_2|AGE_52|SES_2|SCO_2|CD4_1|DRUG_0|MET_NA|APP_0|RES_1|REC_0|VEN_0|CL_26|NAT_mex|2021-03-22",
        "ID_CEC-22-8522|ST_1|CODE_09015|SX_M|RISK_3|AGE_30|SES_1|SCO_2|CD4_2|DRUG_1|MET_NA|APP_1|RES_1|REC_0|VEN_1|CL_26|NAT_mex|2022-08-08"
      ],
      "attributes":[
        "BULK"
      ]
    },
    {
      "source":2122,
      "target":2123,
      "directed":false,
      "length":0.011024,
      "support":0.0,
      "removed":false,
      "sequences":[
        "ID_CEC-21-3032|ST_2|CODE_15033|SX_M|RISK_3|AGE_31|SES_2|SCO_3|CD4_3|DRUG_0|MET_NA|APP_1|RES_6|REC_1|VEN_1|CL_476|NAT_cub|2021-03-22",
        "ID_CEC-21-5118|ST_2|CODE_15058|SX_M|RISK_3|AGE_34|SES_1|SCO_1|CD4_2|DRUG_0|MET_NA|APP_1|RES_6|REC_1|VEN_0|CL_476|NAT_mex|2021-10-06"
      ],
      "attributes":[
        "BULK"
      ]
    },
    {
      "source":2122,
      "target":2124,
      "directed":false,
      "length":0.00211418,
      "support":0.0,
      "removed":false,
      "sequences":[
        "ID_CEC-21-3032|ST_2|CODE_15033|SX_M|RISK_3|AGE_31|SES_2|SCO_3|CD4_3|DRUG_0|MET_NA|APP_1|RES_6|REC_1|VEN_1|CL_476|NAT_cub|2021-03-22",
        "ID_CEC-22-8017|ST_1|CODE_09007|SX_M|RISK_3|AGE_35|SES_1|SCO_3|CD4_2|DRUG_0|MET_NA|APP_1|RES_6|REC_1|VEN_0|CL_476|NAT_mex|2022-06-21"
      ],
      "attributes":[
        "BULK"
      ]
    },
    {
      "source":2125,
      "target":2126,
      "directed":false,
      "length":0.0035312,
      "support":0.0,
      "removed":false,
      "sequences":[
        "ID_CEC-21-3033|ST_1|CODE_09015|SX_M|RISK_3|AGE_29|SES_2|SCO_2|CD4_1|DRUG_1|MET_NA|APP_1|RES_1|REC_0|VEN_1|CL_501|NAT_mex|2021-03-22",
        "ID_CEC-21-5725|ST_1|CODE_09015|SX_M|RISK_3|AGE_28|SES_2|SCO_3|CD4_1|DRUG_1|MET_NA|APP_0|RES_1|REC_0|VEN_0|CL_501|NAT_mex|2021-11-29"
      ],
      "attributes":[
        "BULK"
      ]
    },
    {
      "source":2125,
      "target":2127,
      "directed":false,
      "length":0.0096,
      "support":0.0,
      "removed":false,
      "sequences":[
        "ID_CEC-21-3033|ST_1|CODE_09015|SX_M|RISK_3|AGE_29|SES_2|SCO_2|CD4_1|DRUG_1|MET_NA|APP_1|RES_1|REC_0|VEN_1|CL_501|NAT_mex|2021-03-22",
        "ID_CEC-22-6002|ST_1|CODE_09010|SX_M|RISK_3|AGE_43|SES_2|SCO_3|CD4_2|DRUG_1|MET_NA|APP_1|RES_1|REC_0|VEN_1|CL_501|NAT_mex|2022-01-05"
      ],
      "attributes":[
        "BULK"
      ]
    },
    {
      "source":1664,
      "target":1666,
      "directed":false,
      "length":0.0131652,
      "support":0.0,
      "removed":false,
      "sequences":[
        "ID_CEC-21-3035|ST_1|CODE_09016|SX_M|RISK_3|AGE_39|SES_2|SCO_3|CD4_1|DRUG_1|MET_NA|APP_0|RES_1|REC_0|VEN_0|CL_1250|NAT_mex|2021-03-22",
        "ID_CEC-22-8185|ST_1|CODE_09014|SX_M|RISK_NA|AGE_33|SES_NA|SCO_NA|CD4_2|DRUG_NA|MET_NA|APP_NA|RES_2|REC_0|VEN_NA|CL_NA|NAT_NA|2022-07-04"
      ],
      "attributes":[
        "BULK"
      ]
    },
    {
      "source":1664,
      "target":1667,
      "directed":false,
      "length":0.00529733,
      "support":0.0,
      "removed":false,
      "sequences":[
        "ID_CEC-21-3035|ST_1|CODE_09016|SX_M|RISK_3|AGE_39|SES_2|SCO_3|CD4_1|DRUG_1|MET_NA|APP_0|RES_1|REC_0|VEN_0|CL_1250|NAT_mex|2021-03-22",
        "ID_CEC-22-9650|ST_1|CODE_09014|SX_M|RISK_3|AGE_33|SES_2|SCO_3|CD4_1|DRUG_1|MET_NA|APP_1|RES_1|REC_0|VEN_1|CL_1250|NAT_mex|2022-11-23"
      ],
      "attributes":[
        "BULK"
      ]
    },
    {
      "source":64,
      "target":66,
      "directed":false,
      "length":0.0128252,
      "support":0.0,
      "removed":false,
      "sequences":[
        "ID_CEC-21-3036|ST_1|CODE_09010|SX_M|RISK_3|AGE_38|SES_1|SCO_3|CD4_1|DRUG_1|MET_NA|APP_1|RES_1|REC_0|VEN_1|CL_85|NAT_mex|2021-03-23",
        "ID_CEC-21-3921|ST_1|CODE_09011|SX_M|RISK_3|AGE_26|SES_2|SCO_2|CD4_1|DRUG_NA|MET_NA|APP_NA|RES_2|REC_0|VEN_NA|CL_85|NAT_mex|2021-06-07"
      ],
      "attributes":[
        "BULK"
      ]
    },
    {
      "source":64,
      "target":72,
      "directed":false,
      "length":0.000704381,
      "support":0.0,
      "removed":false,
      "sequences":[
        "ID_CEC-21-3036|ST_1|CODE_09010|SX_M|RISK_3|AGE_38|SES_1|SCO_3|CD4_1|DRUG_1|MET_NA|APP_1|RES_1|REC_0|VEN_1|CL_85|NAT_mex|2021-03-23",
        "ID_CEC-21-5826|ST_1|CODE_09013|SX_M|RISK_3|AGE_19|SES_1|SCO_2|CD4_1|DRUG_0|MET_NA|APP_1|RES_2|REC_0|VEN_1|CL_85|NAT_mex|2021-12-06"
      ],
      "attributes":[
        "BULK"
      ]
    },
    {
      "source":64,
      "target":77,
      "directed":false,
      "length":0.0124705,
      "support":0.0,
      "removed":false,
      "sequences":[
        "ID_CEC-21-3036|ST_1|CODE_09010|SX_M|RISK_3|AGE_38|SES_1|SCO_3|CD4_1|DRUG_1|MET_NA|APP_1|RES_1|REC_0|VEN_1|CL_85|NAT_mex|2021-03-23",
        "ID_CEC-22-6789|ST_2|CODE_15057|SX_M|RISK_3|AGE_30|SES_1|SCO_2|CD4_1|DRUG_0|MET_NA|APP_1|RES_1|REC_0|VEN_1|CL_85|NAT_mex|2022-03-14"
      ],
      "attributes":[
        "BULK"
      ]
    },
    {
      "source":2870,
      "target":2871,
      "directed":false,
      "length":0.00317981,
      "support":0.0,
      "removed":false,
      "sequences":[
        "ID_CEC-21-3042|ST_1|CODE_09005|SX_M|RISK_NA|AGE_38|SES_1|SCO_3|CD4_2|DRUG_NA|MET_NA|APP_NA|RES_1|REC_0|VEN_NA|CL_966|NAT_mex|2021-03-23",
        "ID_CEC-22-6691|ST_1|CODE_09014|SX_M|RISK_3|AGE_34|SES_2|SCO_3|CD4_2|DRUG_1|MET_NA|APP_1|RES_1|REC_1|VEN_0|CL_966|NAT_mex|2022-03-04"
      ],
      "attributes":[
        "BULK"
      ]
    },
    {
      "source":93,
      "target":94,
      "directed":false,
      "length":0.0117344,
      "support":0.0,
      "removed":false,
      "sequences":[
        "ID_CEC-21-3046|ST_1|CODE_09007|SX_M|RISK_3|AGE_29|SES_1|SCO_2|CD4_2|DRUG_1|MET_NA|APP_1|RES_1|REC_0|VEN_1|CL_16|NAT_mex|2021-03-23",
        "ID_CEC-21-4171|ST_1|CODE_09015|SX_M|RISK_3|AGE_33|SES_2|SCO_3|CD4_1|DRUG_NA|MET_1|APP_NA|RES_1|REC_0|VEN_NA|CL_16|NAT_mex|2021-07-01"
      ],
      "attributes":[
        "BULK"
      ]
    },
    {
      "source":93,
      "target":95,
      "directed":false,
      "length":0.0135268,
      "support":0.0,
      "removed":false,
      "sequences":[
        "ID_CEC-21-3046|ST_1|CODE_09007|SX_M|RISK_3|AGE_29|SES_1|SCO_2|CD4_2|DRUG_1|MET_NA|APP_1|RES_1|REC_0|VEN_1|CL_16|NAT_mex|2021-03-23",
        "ID_CEC-21-4346|ST_1|CODE_09015|SX_M|RISK_3|AGE_34|SES_2|SCO_3|CD4_2|DRUG_1|MET_NA|APP_1|RES_1|REC_0|VEN_1|CL_16|NAT_mex|2021-07-16"
      ],
      "attributes":[
        "BULK"
      ]
    },
    {
      "source":93,
      "target":96,
      "directed":false,
      "length":0.0117321,
      "support":0.0,
      "removed":false,
      "sequences":[
        "ID_CEC-21-3046|ST_1|CODE_09007|SX_M|RISK_3|AGE_29|SES_1|SCO_2|CD4_2|DRUG_1|MET_NA|APP_1|RES_1|REC_0|VEN_1|CL_16|NAT_mex|2021-03-23",
        "ID_CEC-21-4473|ST_1|CODE_09007|SX_M|RISK_3|AGE_29|SES_2|SCO_3|CD4_2|DRUG_1|MET_1|APP_1|RES_1|REC_0|VEN_1|CL_16|NAT_mex|2021-08-05"
      ],
      "attributes":[
        "BULK"
      ]
    },
    {
      "source":93,
      "target":97,
      "directed":false,
      "length":0.0124443,
      "support":0.0,
      "removed":false,
      "sequences":[
        "ID_CEC-21-3046|ST_1|CODE_09007|SX_M|RISK_3|AGE_29|SES_1|SCO_2|CD4_2|DRUG_1|MET_NA|APP_1|RES_1|REC_0|VEN_1|CL_16|NAT_mex|2021-03-23",
        "ID_CEC-21-4952|ST_1|CODE_09007|SX_M|RISK_3|AGE_19|SES_2|SCO_2|CD4_2|DRUG_1|MET_NA|APP_1|RES_1|REC_0|VEN_0|CL_16|NAT_mex|2021-09-14"
      ],
      "attributes":[
        "BULK"
      ]
    },
    {
      "source":93,
      "target":98,
      "directed":false,
      "length":0.0103027,
      "support":0.0,
      "removed":false,
      "sequences":[
        "ID_CEC-21-3046|ST_1|CODE_09007|SX_M|RISK_3|AGE_29|SES_1|SCO_2|CD4_2|DRUG_1|MET_NA|APP_1|RES_1|REC_0|VEN_1|CL_16|NAT_mex|2021-03-23",
        "ID_CEC-21-5821|ST_2|CODE_15033|SX_M|RISK_3|AGE_18|SES_2|SCO_2|CD4_1|DRUG_1|MET_NA|APP_1|RES_1|REC_0|VEN_1|CL_16|NAT_mex|2021-12-06"
      ],
      "attributes":[
        "BULK"
      ]
    },
    {
      "source":93,
      "target":99,
      "directed":false,
      "length":0.0074277,
      "support":0.0,
      "removed":false,
      "sequences":[
        "ID_CEC-21-3046|ST_1|CODE_09007|SX_M|RISK_3|AGE_29|SES_1|SCO_2|CD4_2|DRUG_1|MET_NA|APP_1|RES_1|REC_0|VEN_1|CL_16|NAT_mex|2021-03-23",
        "ID_CEC-21-5862|ST_1|CODE_09011|SX_M|RISK_3|AGE_26|SES_2|SCO_2|CD4_2|DRUG_1|MET_NA|APP_1|RES_1|REC_0|VEN_1|CL_16|NAT_mex|2021-12-08"
      ],
      "attributes":[
        "BULK"
      ]
    },
    {
      "source":93,
      "target":100,
      "directed":false,
      "length":0.00886501,
      "support":0.0,
      "removed":false,
      "sequences":[
        "ID_CEC-21-3046|ST_1|CODE_09007|SX_M|RISK_3|AGE_29|SES_1|SCO_2|CD4_2|DRUG_1|MET_NA|APP_1|RES_1|REC_0|VEN_1|CL_16|NAT_mex|2021-03-23",
        "ID_CEC-22-5945|ST_1|CODE_09005|SX_M|RISK_3|AGE_59|SES_1|SCO_3|CD4_1|DRUG_0|MET_NA|APP_0|RES_1|REC_0|VEN_1|CL_16|NAT_mex|2022-01-03"
      ],
      "attributes":[
        "BULK"
      ]
    },
    {
      "source":93,
      "target":101,
      "directed":false,
      "length":0.00744302,
      "support":0.0,
      "removed":false,
      "sequences":[
        "ID_CEC-21-3046|ST_1|CODE_09007|SX_M|RISK_3|AGE_29|SES_1|SCO_2|CD4_2|DRUG_1|MET_NA|APP_1|RES_1|REC_0|VEN_1|CL_16|NAT_mex|2021-03-23",
        "ID_CEC-22-6272|ST_1|CODE_09005|SX_M|RISK_3|AGE_28|SES_1|SCO_3|CD4_2|DRUG_1|MET_NA|APP_0|RES_1|REC_0|VEN_0|CL_16|NAT_mex|2022-01-27"
      ],
      "attributes":[
        "BULK"
      ]
    },
    {
      "source":93,
      "target":102,
      "directed":false,
      "length":0.0103067,
      "support":0.0,
      "removed":false,
      "sequences":[
        "ID_CEC-21-3046|ST_1|CODE_09007|SX_M|RISK_3|AGE_29|SES_1|SCO_2|CD4_2|DRUG_1|MET_NA|APP_1|RES_1|REC_0|VEN_1|CL_16|NAT_mex|2021-03-23",
        "ID_CEC-22-6926|ST_1|CODE_09014|SX_M|RISK_NA|AGE_28|SES_NA|SCO_NA|CD4_2|DRUG_NA|MET_NA|APP_NA|RES_1|REC_0|VEN_NA|CL_16|NAT_NA|2022-03-24"
      ],
      "attributes":[
        "BULK"
      ]
    },
    {
      "source":93,
      "target":103,
      "directed":false,
      "length":0.0131646,
      "support":0.0,
      "removed":false,
      "sequences":[
        "ID_CEC-21-3046|ST_1|CODE_09007|SX_M|RISK_3|AGE_29|SES_1|SCO_2|CD4_2|DRUG_1|MET_NA|APP_1|RES_1|REC_0|VEN_1|CL_16|NAT_mex|2021-03-23",
        "ID_CEC-22-7088|ST_2|CODE_15121|SX_M|RISK_3|AGE_24|SES_2|SCO_2|CD4_1|DRUG_1|MET_NA|APP_1|RES_1|REC_0|VEN_1|CL_16|NAT_mex|2022-04-06"
      ],
      "attributes":[
        "BULK"
      ]
    },
    {
      "source":93,
      "target":105,
      "directed":false,
      "length":0.0102855,
      "support":0.0,
      "removed":false,
      "sequences":[
        "ID_CEC-21-3046|ST_1|CODE_09007|SX_M|RISK_3|AGE_29|SES_1|SCO_2|CD4_2|DRUG_1|MET_NA|APP_1|RES_1|REC_0|VEN_1|CL_16|NAT_mex|2021-03-23",
        "ID_CEC-22-8949|ST_1|CODE_07106|SX_M|RISK_3|AGE_19|SES_2|SCO_2|CD4_2|DRUG_1|MET_NA|APP_1|RES_1|REC_0|VEN_0|CL_16|NAT_mex|2022-09-12"
      ],
      "attributes":[
        "BULK"
      ]
    },
    {
      "source":93,
      "target":106,
      "directed":false,
      "length":0.00743892,
      "support":0.0,
      "removed":false,
      "sequences":[
        "ID_CEC-21-3046|ST_1|CODE_09007|SX_M|RISK_3|AGE_29|SES_1|SCO_2|CD4_2|DRUG_1|MET_NA|APP_1|RES_1|REC_0|VEN_1|CL_16|NAT_mex|2021-03-23",
        "ID_CEC-22-9289|ST_1|CODE_09005|SX_M|RISK_NA|AGE_22|SES_NA|SCO_NA|CD4_2|DRUG_NA|MET_NA|APP_NA|RES_1|REC_0|VEN_NA|CL_16|NAT_NA|2022-10-13"
      ],
      "attributes":[
        "BULK"
      ]
    },
    {
      "source":93,
      "target":107,
      "directed":false,
      "length":0.0138945,
      "support":0.0,
      "removed":false,
      "sequences":[
        "ID_CEC-21-3046|ST_1|CODE_09007|SX_M|RISK_3|AGE_29|SES_1|SCO_2|CD4_2|DRUG_1|MET_NA|APP_1|RES_1|REC_0|VEN_1|CL_16|NAT_mex|2021-03-23",
        "ID_CEC-22-9709|ST_2|CODE_15081|SX_M|RISK_3|AGE_36|SES_1|SCO_3|CD4_1|DRUG_1|MET_NA|APP_1|RES_1|REC_0|VEN_0|CL_16|NAT_mex|2022-11-30"
      ],
      "attributes":[
        "BULK"
      ]
    },
    {
      "source":1508,
      "target":1509,
      "directed":false,
      "length":0.0121097,
      "support":0.0,
      "removed":false,
      "sequences":[
        "ID_CEC-21-3049|ST_2|CODE_15033|SX_M|RISK_3|AGE_37|SES_2|SCO_3|CD4_2|DRUG_0|MET_NA|APP_0|RES_1|REC_0|VEN_0|CL_176|NAT_mex|2021-03-23",
        "ID_CEC-21-3802|ST_2|CODE_15033|SX_M|RISK_3|AGE_21|SES_2|SCO_2|CD4_1|DRUG_1|MET_NA|APP_1|RES_1|REC_0|VEN_1|CL_176|NAT_mex|2021-05-27"
      ],
      "attributes":[
        "BULK"
      ]
    },
    {
      "source":1508,
      "target":1510,
      "directed":false,
      "length":0.0139117,
      "support":0.0,
      "removed":false,
      "sequences":[
        "ID_CEC-21-3049|ST_2|CODE_15033|SX_M|RISK_3|AGE_37|SES_2|SCO_3|CD4_2|DRUG_0|MET_NA|APP_0|RES_1|REC_0|VEN_0|CL_176|NAT_mex|2021-03-23",
        "ID_CEC-21-5773|ST_2|CODE_15033|SX_M|RISK_3|AGE_23|SES_2|SCO_3|CD4_2|DRUG_1|MET_NA|APP_1|RES_1|REC_0|VEN_0|CL_176|NAT_mex|2021-12-02"
      ],
      "attributes":[
        "BULK"
      ]
    },
    {
      "source":2128,
      "target":2129,
      "directed":false,
      "length":0.00140886,
      "support":0.0,
      "removed":false,
      "sequences":[
        "ID_CEC-21-3054|ST_2|CODE_15033|SX_M|RISK_3|AGE_26|SES_2|SCO_3|CD4_2|DRUG_0|MET_NA|APP_1|RES_1|REC_0|VEN_0|CL_88|NAT_mex|2021-03-24",
        "ID_CEC-21-4405|ST_1|CODE_09015|SX_M|RISK_3|AGE_25|SES_1|SCO_2|CD4_2|DRUG_NA|MET_NA|APP_NA|RES_1|REC_0|VEN_NA|CL_88|NAT_mex|2021-07-22"
      ],
      "attributes":[
        "BULK"
      ]
    },
    {
      "source":2128,
      "target":2130,
      "directed":false,
      "length":0.00317476,
      "support":0.0,
      "removed":false,
      "sequences":[
        "ID_CEC-21-3054|ST_2|CODE_15033|SX_M|RISK_3|AGE_26|SES_2|SCO_3|CD4_2|DRUG_0|MET_NA|APP_1|RES_1|REC_0|VEN_0|CL_88|NAT_mex|2021-03-24",
        "ID_CEC-22-6347|ST_1|CODE_09012|SX_M|RISK_3|AGE_32|SES_1|SCO_3|CD4_2|DRUG_1|MET_NA|APP_0|RES_1|REC_0|VEN_1|CL_88|NAT_mex|2022-02-03"
      ],
      "attributes":[
        "BULK"
      ]
    },
    {
      "source":2872,
      "target":2873,
      "directed":false,
      "length":0.00494451,
      "support":0.0,
      "removed":false,
      "sequences":[
        "ID_CEC-21-3060|ST_2|CODE_15010|SX_M|RISK_3|AGE_22|SES_2|SCO_2|CD4_1|DRUG_1|MET_1|APP_1|RES_1|REC_0|VEN_1|CL_175|NAT_mex|2021-03-24",
        "ID_CEC-21-5324|ST_2|CODE_15010|SX_M|RISK_3|AGE_26|SES_2|SCO_2|CD4_1|DRUG_0|MET_NA|APP_1|RES_1|REC_0|VEN_0|CL_175|NAT_mex|2021-10-22"
      ],
      "attributes":[
        "BULK"
      ]
    },
    {
      "source":652,
      "target":653,
      "directed":false,
      "length":0.00176055,
      "support":0.0,
      "removed":false,
      "sequences":[
        "ID_CEC-21-3062|ST_1|CODE_09004|SX_M|RISK_3|AGE_31|SES_2|SCO_2|CD4_1|DRUG_1|MET_NA|APP_1|RES_5|REC_0|VEN_0|CL_208|NAT_mex|2021-03-24",
        "ID_CEC-22-6596|ST_2|CODE_15033|SX_M|RISK_3|AGE_34|SES_1|SCO_2|CD4_2|DRUG_1|MET_NA|APP_1|RES_5|REC_0|VEN_0|CL_208|NAT_mex|2022-02-24"
      ],
      "attributes":[
        "BULK"
      ]
    },
    {
      "source":652,
      "target":654,
      "directed":false,
      "length":0.00529935,
      "support":0.0,
      "removed":false,
      "sequences":[
        "ID_CEC-21-3062|ST_1|CODE_09004|SX_M|RISK_3|AGE_31|SES_2|SCO_2|CD4_1|DRUG_1|MET_NA|APP_1|RES_5|REC_0|VEN_0|CL_208|NAT_mex|2021-03-24",
        "ID_CEC-22-6600|ST_1|CODE_09007|SX_M|RISK_3|AGE_30|SES_2|SCO_3|CD4_2|DRUG_1|MET_NA|APP_1|RES_5|REC_0|VEN_1|CL_208|NAT_mex|2022-02-24"
      ],
      "attributes":[
        "BULK"
      ]
    },
    {
      "source":652,
      "target":655,
      "directed":false,
      "length":0.00176092,
      "support":0.0,
      "removed":false,
      "sequences":[
        "ID_CEC-21-3062|ST_1|CODE_09004|SX_M|RISK_3|AGE_31|SES_2|SCO_2|CD4_1|DRUG_1|MET_NA|APP_1|RES_5|REC_0|VEN_0|CL_208|NAT_mex|2021-03-24",
        "ID_CEC-22-7652|ST_2|CODE_15033|SX_M|RISK_3|AGE_34|SES_2|SCO_2|CD4_1|DRUG_1|MET_NA|APP_1|RES_5|REC_0|VEN_1|CL_208|NAT_mex|2022-05-24"
      ],
      "attributes":[
        "BULK"
      ]
    },
    {
      "source":652,
      "target":656,
      "directed":false,
      "length":0.00317453,
      "support":0.0,
      "removed":false,
      "sequences":[
        "ID_CEC-21-3062|ST_1|CODE_09004|SX_M|RISK_3|AGE_31|SES_2|SCO_2|CD4_1|DRUG_1|MET_NA|APP_1|RES_5|REC_0|VEN_0|CL_208|NAT_mex|2021-03-24",
        "ID_CEC-22-9537|ST_2|CODE_15081|SX_M|RISK_3|AGE_25|SES_2|SCO_2|CD4_1|DRUG_0|MET_NA|APP_0|RES_1|REC_0|VEN_0|CL_208|NAT_mex|2022-11-09"
      ],
      "attributes":[
        "BULK"
      ]
    },
    {
      "source":652,
      "target":657,
      "directed":false,
      "length":0.00494509,
      "support":0.0,
      "removed":false,
      "sequences":[
        "ID_CEC-21-3062|ST_1|CODE_09004|SX_M|RISK_3|AGE_31|SES_2|SCO_2|CD4_1|DRUG_1|MET_NA|APP_1|RES_5|REC_0|VEN_0|CL_208|NAT_mex|2021-03-24",
        "ID_CEC-22-9538|ST_2|CODE_15109|SX_M|RISK_3|AGE_32|SES_2|SCO_2|CD4_1|DRUG_1|MET_NA|APP_1|RES_1|REC_0|VEN_1|CL_208|NAT_mex|2022-11-09"
      ],
      "attributes":[
        "BULK"
      ]
    },
    {
      "source":1187,
      "target":1186,
      "directed":false,
      "length":0.00814615,
      "support":0.0,
      "removed":false,
      "sequences":[
        "ID_CEC-21-3063|ST_1|CODE_07106|SX_M|RISK_3|AGE_21|SES_2|SCO_2|CD4_2|DRUG_1|MET_NA|APP_1|RES_1|REC_1|VEN_1|CL_439|NAT_mex|2021-03-24",
        "ID_CEC-22-9368|ST_1|CODE_09009|SX_M|RISK_3|AGE_30|SES_1|SCO_2|CD4_3|DRUG_1|MET_NA|APP_0|RES_1|REC_0|VEN_0|CL_439|NAT_mex|2022-10-21"
      ],
      "attributes":[
        "BULK"
      ]
    },
    {
      "source":132,
      "target":133,
      "directed":false,
      "length":0.0138826,
      "support":0.0,
      "removed":false,
      "sequences":[
        "ID_CEC-21-3066|ST_1|CODE_07106|SX_M|RISK_3|AGE_39|SES_1|SCO_2|CD4_2|DRUG_1|MET_NA|APP_1|RES_1|REC_1|VEN_0|CL_62|NAT_mex|2021-03-24",
        "ID_CEC-21-3608|ST_1|CODE_09007|SX_M|RISK_3|AGE_26|SES_2|SCO_2|CD4_1|DRUG_1|MET_NA|APP_1|RES_4|REC_0|VEN_NA|CL_62|NAT_mex|2021-05-11"
      ],
      "attributes":[
        "BULK"
      ]
    },
    {
      "source":132,
      "target":134,
      "directed":false,
      "length":0.00317341,
      "support":0.0,
      "removed":false,
      "sequences":[
        "ID_CEC-21-3066|ST_1|CODE_07106|SX_M|RISK_3|AGE_39|SES_1|SCO_2|CD4_2|DRUG_1|MET_NA|APP_1|RES_1|REC_1|VEN_0|CL_62|NAT_mex|2021-03-24",
        "ID_CEC-21-3663|ST_1|CODE_07106|SX_M|RISK_3|AGE_20|SES_2|SCO_2|CD4_2|DRUG_1|MET_NA|APP_0|RES_1|REC_0|VEN_1|CL_62|NAT_mex|2021-05-18"
      ],
      "attributes":[
        "BULK"
      ]
    },
    {
      "source":132,
      "target":135,
      "directed":false,
      "length":0.00565684,
      "support":0.0,
      "removed":false,
      "sequences":[
        "ID_CEC-21-3066|ST_1|CODE_07106|SX_M|RISK_3|AGE_39|SES_1|SCO_2|CD4_2|DRUG_1|MET_NA|APP_1|RES_1|REC_1|VEN_0|CL_62|NAT_mex|2021-03-24",
        "ID_CEC-21-3693|ST_1|CODE_09008|SX_M|RISK_3|AGE_28|SES_2|SCO_3|CD4_3|DRUG_0|MET_NA|APP_0|RES_1|REC_0|VEN_0|CL_62|NAT_mex|2021-05-19"
      ],
      "attributes":[
        "BULK"
      ]
    },
    {
      "source":132,
      "target":136,
      "directed":false,
      "length":0.00388125,
      "support":0.0,
      "removed":false,
      "sequences":[
        "ID_CEC-21-3066|ST_1|CODE_07106|SX_M|RISK_3|AGE_39|SES_1|SCO_2|CD4_2|DRUG_1|MET_NA|APP_1|RES_1|REC_1|VEN_0|CL_62|NAT_mex|2021-03-24",
        "ID_CEC-21-3794|ST_1|CODE_07106|SX_M|RISK_3|AGE_35|SES_1|SCO_2|CD4_2|DRUG_1|MET_NA|APP_1|RES_1|REC_1|VEN_1|CL_62|NAT_mex|2021-05-26"
      ],
      "attributes":[
        "BULK"
      ]
    },
    {
      "source":132,
      "target":137,
      "directed":false,
      "length":0.00850764,
      "support":0.0,
      "removed":false,
      "sequences":[
        "ID_CEC-21-3066|ST_1|CODE_07106|SX_M|RISK_3|AGE_39|SES_1|SCO_2|CD4_2|DRUG_1|MET_NA|APP_1|RES_1|REC_1|VEN_0|CL_62|NAT_mex|2021-03-24",
        "ID_CEC-21-3828|ST_1|CODE_09015|SX_M|RISK_3|AGE_31|SES_2|SCO_3|CD4_1|DRUG_NA|MET_NA|APP_1|RES_1|REC_0|VEN_1|CL_62|NAT_mex|2021-06-01"
      ],
      "attributes":[
        "BULK"
      ]
    },
    {
      "source":132,
      "target":138,
      "directed":false,
      "length":0.00850764,
      "support":0.0,
      "removed":false,
      "sequences":[
        "ID_CEC-21-3066|ST_1|CODE_07106|SX_M|RISK_3|AGE_39|SES_1|SCO_2|CD4_2|DRUG_1|MET_NA|APP_1|RES_1|REC_1|VEN_0|CL_62|NAT_mex|2021-03-24",
        "ID_CEC-21-3838|ST_2|CODE_15025|SX_M|RISK_3|AGE_22|SES_2|SCO_2|CD4_2|DRUG_1|MET_NA|APP_1|RES_1|REC_0|VEN_1|CL_62|NAT_mex|2021-06-01"
      ],
      "attributes":[
        "BULK"
      ]
    },
    {
      "source":132,
      "target":139,
      "directed":false,
      "length":0.00352703,
      "support":0.0,
      "removed":false,
      "sequences":[
        "ID_CEC-21-3066|ST_1|CODE_07106|SX_M|RISK_3|AGE_39|SES_1|SCO_2|CD4_2|DRUG_1|MET_NA|APP_1|RES_1|REC_1|VEN_0|CL_62|NAT_mex|2021-03-24",
        "ID_CEC-21-4534|ST_1|CODE_09015|SX_M|RISK_3|AGE_24|SES_2|SCO_3|CD4_2|DRUG_1|MET_NA|APP_1|RES_1|REC_0|VEN_1|CL_62|NAT_mex|2021-08-11"
      ],
      "attributes":[
        "BULK"
      ]
    },
    {
      "source":132,
      "target":140,
      "directed":false,
      "length":0.0102985,
      "support":0.0,
      "removed":false,
      "sequences":[
        "ID_CEC-21-3066|ST_1|CODE_07106|SX_M|RISK_3|AGE_39|SES_1|SCO_2|CD4_2|DRUG_1|MET_NA|APP_1|RES_1|REC_1|VEN_0|CL_62|NAT_mex|2021-03-24",
        "ID_CEC-21-5502|ST_1|CODE_09007|SX_M|RISK_3|AGE_22|SES_2|SCO_2|CD4_2|DRUG_1|MET_NA|APP_1|RES_1|REC_1|VEN_1|CL_62|NAT_mex|2021-11-09"
      ],
      "attributes":[
        "BULK"
      ]
    },
    {
      "source":132,
      "target":141,
      "directed":false,
      "length":0.00992812,
      "support":0.0,
      "removed":false,
      "sequences":[
        "ID_CEC-21-3066|ST_1|CODE_07106|SX_M|RISK_3|AGE_39|SES_1|SCO_2|CD4_2|DRUG_1|MET_NA|APP_1|RES_1|REC_1|VEN_0|CL_62|NAT_mex|2021-03-24",
        "ID_CEC-22-6059|ST_1|CODE_09012|SX_M|RISK_3|AGE_26|SES_2|SCO_2|CD4_1|DRUG_1|MET_NA|APP_1|RES_1|REC_0|VEN_1|CL_62|NAT_mex|2022-01-10"
      ],
      "attributes":[
        "BULK"
      ]
    },
    {
      "source":132,
      "target":142,
      "directed":false,
      "length":0.00814725,
      "support":0.0,
      "removed":false,
      "sequences":[
        "ID_CEC-21-3066|ST_1|CODE_07106|SX_M|RISK_3|AGE_39|SES_1|SCO_2|CD4_2|DRUG_1|MET_NA|APP_1|RES_1|REC_1|VEN_0|CL_62|NAT_mex|2021-03-24",
        "ID_CEC-22-6585|ST_2|CODE_15058|SX_M|RISK_3|AGE_35|SES_1|SCO_3|CD4_1|DRUG_1|MET_NA|APP_NA|RES_1|REC_0|VEN_0|CL_62|NAT_mex|2022-02-24"
      ],
      "attributes":[
        "BULK"
      ]
    },
    {
      "source":132,
      "target":143,
      "directed":false,
      "length":0.00672726,
      "support":0.0,
      "removed":false,
      "sequences":[
        "ID_CEC-21-3066|ST_1|CODE_07106|SX_M|RISK_3|AGE_39|SES_1|SCO_2|CD4_2|DRUG_1|MET_NA|APP_1|RES_1|REC_1|VEN_0|CL_62|NAT_mex|2021-03-24",
        "ID_CEC-22-6719|ST_1|CODE_09015|SX_M|RISK_3|AGE_29|SES_1|SCO_2|CD4_1|DRUG_0|MET_NA|APP_1|RES_1|REC_0|VEN_0|CL_62|NAT_mex|2022-03-07"
      ],
      "attributes":[
        "BULK"
      ]
    },
    {
      "source":132,
      "target":144,
      "directed":false,
      "length":0.00957767,
      "support":0.0,
      "removed":false,
      "sequences":[
        "ID_CEC-21-3066|ST_1|CODE_07106|SX_M|RISK_3|AGE_39|SES_1|SCO_2|CD4_2|DRUG_1|MET_NA|APP_1|RES_1|REC_1|VEN_0|CL_62|NAT_mex|2021-03-24",
        "ID_CEC-22-9694|ST_1|CODE_09005|SX_M|RISK_3|AGE_26|SES_2|SCO_3|CD4_2|DRUG_1|MET_NA|APP_1|RES_1|REC_0|VEN_1|CL_62|NAT_mex|2022-11-28"
      ],
      "attributes":[
        "BULK"
      ]
    },
    {
      "source":2131,
      "target":2132,
      "directed":false,
      "length":0.00176191,
      "support":0.0,
      "removed":false,
      "sequences":[
        "ID_CEC-21-3067|ST_1|CODE_09012|SX_M|RISK_3|AGE_27|SES_2|SCO_3|CD4_2|DRUG_1|MET_NA|APP_1|RES_2|REC_0|VEN_0|CL_485|NAT_mex|2021-03-24",
        "ID_CEC-21-3078|ST_1|CODE_09012|SX_M|RISK_3|AGE_31|SES_2|SCO_3|CD4_2|DRUG_1|MET_NA|APP_1|RES_2|REC_0|VEN_0|CL_485|NAT_mex|2021-03-25"
      ],
      "attributes":[
        "BULK"
      ]
    },
    {
      "source":385,
      "target":386,
      "directed":false,
      "length":0.0063627,
      "support":0.0,
      "removed":false,
      "sequences":[
        "ID_CEC-21-3068|ST_2|CODE_15109|SX_M|RISK_3|AGE_21|SES_2|SCO_2|CD4_3|DRUG_NA|MET_NA|APP_NA|RES_1|REC_1|VEN_0|CL_369|NAT_mex|2021-03-24",
        "ID_CEC-21-4002|ST_1|CODE_09013|SX_M|RISK_3|AGE_33|SES_1|SCO_1|CD4_2|DRUG_0|MET_NA|APP_0|RES_1|REC_1|VEN_0|CL_369|NAT_mex|2021-06-16"
      ],
      "attributes":[
        "BULK"
      ]
    },
    {
      "source":385,
      "target":387,
      "directed":false,
      "length":0.00317334,
      "support":0.0,
      "removed":false,
      "sequences":[
        "ID_CEC-21-3068|ST_2|CODE_15109|SX_M|RISK_3|AGE_21|SES_2|SCO_2|CD4_3|DRUG_NA|MET_NA|APP_NA|RES_1|REC_1|VEN_0|CL_369|NAT_mex|2021-03-24",
        "ID_CEC-21-4212|ST_2|CODE_15033|SX_M|RISK_3|AGE_30|SES_2|SCO_3|CD4_2|DRUG_1|MET_NA|APP_1|RES_1|REC_0|VEN_1|CL_369|NAT_mex|2021-07-06"
      ],
      "attributes":[
        "BULK"
      ]
    },
    {
      "source":385,
      "target":388,
      "directed":false,
      "length":0.0092136,
      "support":0.0,
      "removed":false,
      "sequences":[
        "ID_CEC-21-3068|ST_2|CODE_15109|SX_M|RISK_3|AGE_21|SES_2|SCO_2|CD4_3|DRUG_NA|MET_NA|APP_NA|RES_1|REC_1|VEN_0|CL_369|NAT_mex|2021-03-24",
        "ID_CEC-21-4682|ST_2|CODE_15109|SX_M|RISK_3|AGE_20|SES_2|SCO_2|CD4_1|DRUG_0|MET_NA|APP_1|RES_1|REC_0|VEN_0|CL_369|NAT_mex|2021-08-26"
      ],
      "attributes":[
        "BULK"
      ]
    },
    {
      "source":385,
      "target":389,
      "directed":false,
      "length":0.0102914,
      "support":0.0,
      "removed":false,
      "sequences":[
        "ID_CEC-21-3068|ST_2|CODE_15109|SX_M|RISK_3|AGE_21|SES_2|SCO_2|CD4_3|DRUG_NA|MET_NA|APP_NA|RES_1|REC_1|VEN_0|CL_369|NAT_mex|2021-03-24",
        "ID_CEC-22-6104|ST_1|CODE_09003|SX_M|RISK_3|AGE_37|SES_2|SCO_3|CD4_3|DRUG_1|MET_1|APP_1|RES_1|REC_1|VEN_1|CL_369|NAT_mex|2022-01-13"
      ],
      "attributes":[
        "BULK"
      ]
    },
    {
      "source":385,
      "target":390,
      "directed":false,
      "length":0.00565583,
      "support":0.0,
      "removed":false,
      "sequences":[
        "ID_CEC-21-3068|ST_2|CODE_15109|SX_M|RISK_3|AGE_21|SES_2|SCO_2|CD4_3|DRUG_NA|MET_NA|APP_NA|RES_1|REC_1|VEN_0|CL_369|NAT_mex|2021-03-24",
        "ID_CEC-22-7220|ST_1|CODE_09003|SX_M|RISK_3|AGE_56|SES_2|SCO_2|CD4_2|DRUG_1|MET_NA|APP_1|RES_1|REC_0|VEN_0|CL_369|NAT_mex|2022-04-21"
      ],
      "attributes":[
        "BULK"
      ]
    },
    {
      "source":385,
      "target":391,
      "directed":false,
      "length":0.00140813,
      "support":0.0,
      "removed":false,
      "sequences":[
        "ID_CEC-21-3068|ST_2|CODE_15109|SX_M|RISK_3|AGE_21|SES_2|SCO_2|CD4_3|DRUG_NA|MET_NA|APP_NA|RES_1|REC_1|VEN_0|CL_369|NAT_mex|2021-03-24",
        "ID_CEC-22-7522|ST_2|CODE_15033|SX_M|RISK_3|AGE_26|SES_2|SCO_2|CD4_2|DRUG_1|MET_NA|APP_1|RES_1|REC_0|VEN_0|CL_369|NAT_mex|2022-05-16"
      ],
      "attributes":[
        "BULK"
      ]
    },
    {
      "source":385,
      "target":392,
      "directed":false,
      "length":0.00281978,
      "support":0.0,
      "removed":false,
      "sequences":[
        "ID_CEC-21-3068|ST_2|CODE_15109|SX_M|RISK_3|AGE_21|SES_2|SCO_2|CD4_3|DRUG_NA|MET_NA|APP_NA|RES_1|REC_1|VEN_0|CL_369|NAT_mex|2021-03-24",
        "ID_CEC-22-7889|ST_2|CODE_15033|SX_M|RISK_3|AGE_39|SES_2|SCO_2|CD4_2|DRUG_1|MET_NA|APP_1|RES_1|REC_0|VEN_0|CL_369|NAT_mex|2022-06-09"
      ],
      "attributes":[
        "BULK"
      ]
    },
    {
      "source":385,
      "target":393,
      "directed":false,
      "length":0.0049453,
      "support":0.0,
      "removed":false,
      "sequences":[
        "ID_CEC-21-3068|ST_2|CODE_15109|SX_M|RISK_3|AGE_21|SES_2|SCO_2|CD4_3|DRUG_NA|MET_NA|APP_NA|RES_1|REC_1|VEN_0|CL_369|NAT_mex|2021-03-24",
        "ID_CEC-22-7926|ST_2|CODE_15033|SX_M|RISK_3|AGE_22|SES_2|SCO_2|CD4_2|DRUG_1|MET_NA|APP_1|RES_1|REC_0|VEN_1|CL_369|NAT_mex|2022-06-13"
      ],
      "attributes":[
        "BULK"
      ]
    },
    {
      "source":385,
      "target":394,
      "directed":false,
      "length":0.00282059,
      "support":0.0,
      "removed":false,
      "sequences":[
        "ID_CEC-21-3068|ST_2|CODE_15109|SX_M|RISK_3|AGE_21|SES_2|SCO_2|CD4_3|DRUG_NA|MET_NA|APP_NA|RES_1|REC_1|VEN_0|CL_369|NAT_mex|2021-03-24",
        "ID_CEC-22-8637|ST_2|CODE_15020|SX_M|RISK_3|AGE_26|SES_2|SCO_2|CD4_1|DRUG_1|MET_0|APP_1|RES_1|REC_0|VEN_1|CL_369|NAT_mex|2022-08-16"
      ],
      "attributes":[
        "BULK"
      ]
    },
    {
      "source":2874,
      "target":2875,
      "directed":false,
      "length":0.0028223,
      "support":0.0,
      "removed":false,
      "sequences":[
        "ID_CEC-21-3073|ST_1|CODE_09012|SX_M|RISK_3|AGE_31|SES_1|SCO_2|CD4_1|DRUG_0|MET_NA|APP_0|RES_1|REC_0|VEN_0|CL_967|NAT_mex|2021-03-25",
        "ID_CEC-21-3074|ST_1|CODE_09012|SX_M|RISK_3|AGE_28|SES_2|SCO_2|CD4_1|DRUG_0|MET_NA|APP_0|RES_1|REC_0|VEN_0|CL_967|NAT_mex|2021-03-25"
      ],
      "attributes":[
        "BULK"
      ]
    },
    {
      "source":1436,
      "target":1437,
      "directed":false,
      "length":0.00424001,
      "support":0.0,
      "removed":false,
      "sequences":[
        "ID_CEC-21-3075|ST_2|CODE_15121|SX_M|RISK_3|AGE_25|SES_1|SCO_2|CD4_1|DRUG_1|MET_NA|APP_1|RES_1|REC_0|VEN_0|CL_22|NAT_mex|2021-03-25",
        "ID_CEC-21-3076|ST_2|CODE_15058|SX_M|RISK_3|AGE_23|SES_2|SCO_2|CD4_2|DRUG_1|MET_NA|APP_0|RES_1|REC_0|VEN_0|CL_22|NAT_mex|2021-03-25"
      ],
      "attributes":[
        "BULK"
      ]
    },
    {
      "source":1436,
      "target":1438,
      "directed":false,
      "length":0.0038824,
      "support":0.0,
      "removed":false,
      "sequences":[
        "ID_CEC-21-3075|ST_2|CODE_15121|SX_M|RISK_3|AGE_25|SES_1|SCO_2|CD4_1|DRUG_1|MET_NA|APP_1|RES_1|REC_0|VEN_0|CL_22|NAT_mex|2021-03-25",
        "ID_CEC-21-4064|ST_2|CODE_15121|SX_M|RISK_3|AGE_31|SES_2|SCO_2|CD4_2|DRUG_1|MET_NA|APP_1|RES_1|REC_0|VEN_1|CL_22|NAT_mex|2021-06-22"
      ],
      "attributes":[
        "BULK"
      ]
    },
    {
      "source":1437,
      "target":1438,
      "directed":false,
      "length":0.00672337,
      "support":0.0,
      "removed":false,
      "sequences":[
        "ID_CEC-21-3076|ST_2|CODE_15058|SX_M|RISK_3|AGE_23|SES_2|SCO_2|CD4_2|DRUG_1|MET_NA|APP_0|RES_1|REC_0|VEN_0|CL_22|NAT_mex|2021-03-25",
        "ID_CEC-21-4064|ST_2|CODE_15121|SX_M|RISK_3|AGE_31|SES_2|SCO_2|CD4_2|DRUG_1|MET_NA|APP_1|RES_1|REC_0|VEN_1|CL_22|NAT_mex|2021-06-22"
      ],
      "attributes":[
        "BULK"
      ]
    },
    {
      "source":2134,
      "target":2135,
      "directed":false,
      "length":0.00352974,
      "support":0.0,
      "removed":false,
      "sequences":[
        "ID_CEC-21-3077|ST_1|CODE_09005|SX_M|RISK_3|AGE_35|SES_2|SCO_2|CD4_3|DRUG_1|MET_NA|APP_0|RES_1|REC_0|VEN_1|CL_632|NAT_mex|2021-03-25",
        "ID_CEC-21-3185|ST_1|CODE_09004|SX_M|RISK_3|AGE_23|SES_2|SCO_2|CD4_1|DRUG_0|MET_NA|APP_0|RES_1|REC_0|VEN_0|CL_632|NAT_mex|2021-04-06"
      ],
      "attributes":[
        "BULK"
      ]
    },
    {
      "source":2134,
      "target":2136,
      "directed":false,
      "length":0.00673072,
      "support":0.0,
      "removed":false,
      "sequences":[
        "ID_CEC-21-3077|ST_1|CODE_09005|SX_M|RISK_3|AGE_35|SES_2|SCO_2|CD4_3|DRUG_1|MET_NA|APP_0|RES_1|REC_0|VEN_1|CL_632|NAT_mex|2021-03-25",
        "ID_CEC-21-3212|ST_1|CODE_09004|SX_M|RISK_3|AGE_35|SES_2|SCO_2|CD4_1|DRUG_1|MET_NA|APP_0|RES_1|REC_0|VEN_0|CL_632|NAT_mex|2021-04-07"
      ],
      "attributes":[
        "BULK"
      ]
    },
    {
      "source":2132,
      "target":2133,
      "directed":false,
      "length":0.011364,
      "support":0.0,
      "removed":false,
      "sequences":[
        "ID_CEC-21-3078|ST_1|CODE_09012|SX_M|RISK_3|AGE_31|SES_2|SCO_3|CD4_2|DRUG_1|MET_NA|APP_1|RES_2|REC_0|VEN_0|CL_485|NAT_mex|2021-03-25",
        "ID_CEC-21-3181|ST_2|CODE_15013|SX_M|RISK_3|AGE_30|SES_2|SCO_3|CD4_1|DRUG_1|MET_NA|APP_0|RES_2|REC_0|VEN_0|CL_485|NAT_mex|2021-04-06"
      ],
      "attributes":[
        "BULK"
      ]
    },
    {
      "source":2137,
      "target":2138,
      "directed":false,
      "length":0.0120914,
      "support":0.0,
      "removed":false,
      "sequences":[
        "ID_CEC-21-3083|ST_1|CODE_09006|SX_M|RISK_3|AGE_34|SES_2|SCO_2|CD4_1|DRUG_0|MET_NA|APP_1|RES_1|REC_0|VEN_NA|CL_80|NAT_mex|2021-03-24",
        "ID_CEC-22-6337|ST_1|CODE_09007|SX_M|RISK_3|AGE_27|SES_2|SCO_2|CD4_2|DRUG_1|MET_NA|APP_1|RES_1|REC_0|VEN_0|CL_80|NAT_mex|2022-02-01"
      ],
      "attributes":[
        "BULK"
      ]
    },
    {
      "source":2137,
      "target":2139,
      "directed":false,
      "length":0.00423716,
      "support":0.0,
      "removed":false,
      "sequences":[
        "ID_CEC-21-3083|ST_1|CODE_09006|SX_M|RISK_3|AGE_34|SES_2|SCO_2|CD4_1|DRUG_0|MET_NA|APP_1|RES_1|REC_0|VEN_NA|CL_80|NAT_mex|2021-03-24",
        "ID_CEC-22-7556|ST_1|CODE_09006|SX_M|RISK_3|AGE_23|SES_1|SCO_2|CD4_2|DRUG_1|MET_NA|APP_1|RES_1|REC_0|VEN_1|CL_80|NAT_mex|2022-05-17"
      ],
      "attributes":[
        "BULK"
      ]
    },
    {
      "source":2876,
      "target":2877,
      "directed":false,
      "length":0.00459613,
      "support":0.0,
      "removed":false,
      "sequences":[
        "ID_CEC-21-3084|ST_1|CODE_09007|SX_M|RISK_3|AGE_28|SES_1|SCO_2|CD4_2|DRUG_0|MET_NA|APP_1|RES_1|REC_1|VEN_1|CL_968|NAT_mex|2021-03-24",
        "ID_CEC-21-4588|ST_1|CODE_09008|SX_M|RISK_3|AGE_30|SES_2|SCO_2|CD4_1|DRUG_0|MET_NA|APP_1|RES_1|REC_0|VEN_0|CL_968|NAT_mex|2021-08-16"
      ],
      "attributes":[
        "BULK"
      ]
    },
    {
      "source":2140,
      "target":2141,
      "directed":false,
      "length":0.00176092,
      "support":0.0,
      "removed":false,
      "sequences":[
        "ID_CEC-21-3085|ST_1|CODE_09007|SX_M|RISK_3|AGE_25|SES_1|SCO_2|CD4_2|DRUG_NA|MET_NA|APP_0|RES_1|REC_0|VEN_NA|CL_633|NAT_mex|2021-03-24",
        "ID_CEC-22-6400|ST_1|CODE_09007|SX_M|RISK_3|AGE_24|SES_2|SCO_3|CD4_1|DRUG_0|MET_NA|APP_0|RES_1|REC_0|VEN_0|CL_633|NAT_mex|2022-02-09"
      ],
      "attributes":[
        "BULK"
      ]
    },
    {
      "source":2140,
      "target":2142,
      "directed":false,
      "length":0.00246786,
      "support":0.0,
      "removed":false,
      "sequences":[
        "ID_CEC-21-3085|ST_1|CODE_09007|SX_M|RISK_3|AGE_25|SES_1|SCO_2|CD4_2|DRUG_NA|MET_NA|APP_0|RES_1|REC_0|VEN_NA|CL_633|NAT_mex|2021-03-24",
        "ID_CEC-22-7886|ST_1|CODE_09003|SX_M|RISK_3|AGE_48|SES_1|SCO_1|CD4_2|DRUG_0|MET_NA|APP_NA|RES_1|REC_0|VEN_NA|CL_633|NAT_mex|2022-06-09"
      ],
      "attributes":[
        "BULK"
      ]
    },
    {
      "source":954,
      "target":955,
      "directed":false,
      "length":0.0113623,
      "support":0.0,
      "removed":false,
      "sequences":[
        "ID_CEC-21-3088|ST_1|CODE_09008|SX_M|RISK_3|AGE_25|SES_1|SCO_2|CD4_2|DRUG_0|MET_NA|APP_0|RES_1|REC_0|VEN_NA|CL_308|NAT_mex|2021-03-25",
        "ID_CEC-21-5018|ST_1|CODE_09012|SX_M|RISK_3|AGE_26|SES_2|SCO_3|CD4_2|DRUG_1|MET_NA|APP_1|RES_1|REC_0|VEN_1|CL_308|NAT_mex|2021-09-29"
      ],
      "attributes":[
        "BULK"
      ]
    },
    {
      "source":2062,
      "target":2063,
      "directed":false,
      "length":0.00566171,
      "support":0.0,
      "removed":false,
      "sequences":[
        "ID_CEC-21-3089|ST_1|CODE_09014|SX_M|RISK_3|AGE_29|SES_1|SCO_3|CD4_1|DRUG_0|MET_NA|APP_1|RES_1|REC_0|VEN_1|CL_886|NAT_mex|2021-03-26",
        "ID_CEC-22-9820|ST_1|CODE_09015|SX_M|RISK_3|AGE_30|SES_2|SCO_3|CD4_2|DRUG_1|MET_NA|APP_0|RES_1|REC_0|VEN_0|CL_886|NAT_mex|2022-12-09"
      ],
      "attributes":[
        "BULK"
      ]
    },
    {
      "source":2878,
      "target":2879,
      "directed":false,
      "length":0.0060085,
      "support":0.0,
      "removed":false,
      "sequences":[
        "ID_CEC-21-3090|ST_1|CODE_09005|SX_M|RISK_3|AGE_31|SES_1|SCO_2|CD4_2|DRUG_1|MET_NA|APP_1|RES_1|REC_0|VEN_0|CL_634|NAT_mex|2021-03-26",
        "ID_CEC-21-5503|ST_2|CODE_15024|SX_M|RISK_3|AGE_18|SES_2|SCO_2|CD4_2|DRUG_0|MET_NA|APP_1|RES_1|REC_0|VEN_1|CL_634|NAT_mex|2021-11-09"
      ],
      "attributes":[
        "BULK"
      ]
    },
    {
      "source":359,
      "target":360,
      "directed":false,
      "length":0.00600661,
      "support":0.0,
      "removed":false,
      "sequences":[
        "ID_CEC-21-3094|ST_2|CODE_15037|SX_M|RISK_3|AGE_28|SES_2|SCO_3|CD4_1|DRUG_0|MET_NA|APP_1|RES_1|REC_0|VEN_1|CL_122|NAT_mex|2021-03-26",
        "ID_CEC-21-3976|ST_1|CODE_09004|SX_M|RISK_3|AGE_31|SES_2|SCO_3|CD4_1|DRUG_0|MET_NA|APP_0|RES_1|REC_0|VEN_0|CL_122|NAT_mex|2021-06-14"
      ],
      "attributes":[
        "BULK"
      ]
    },
    {
      "source":359,
      "target":361,
      "directed":false,
      "length":0.00387945,
      "support":0.0,
      "removed":false,
      "sequences":[
        "ID_CEC-21-3094|ST_2|CODE_15037|SX_M|RISK_3|AGE_28|SES_2|SCO_3|CD4_1|DRUG_0|MET_NA|APP_1|RES_1|REC_0|VEN_1|CL_122|NAT_mex|2021-03-26",
        "ID_CEC-21-4278|ST_1|CODE_09004|SX_M|RISK_3|AGE_21|SES_1|SCO_2|CD4_1|DRUG_1|MET_NA|APP_1|RES_1|REC_0|VEN_0|CL_122|NAT_mex|2021-07-12"
      ],
      "attributes":[
        "BULK"
      ]
    },
    {
      "source":359,
      "target":362,
      "directed":false,
      "length":0.00317322,
      "support":0.0,
      "removed":false,
      "sequences":[
        "ID_CEC-21-3094|ST_2|CODE_15037|SX_M|RISK_3|AGE_28|SES_2|SCO_3|CD4_1|DRUG_0|MET_NA|APP_1|RES_1|REC_0|VEN_1|CL_122|NAT_mex|2021-03-26",
        "ID_CEC-21-4353|ST_1|CODE_09004|SX_M|RISK_3|AGE_32|SES_2|SCO_3|CD4_2|DRUG_0|MET_NA|APP_1|RES_1|REC_0|VEN_0|CL_122|NAT_mex|2021-07-19"
      ],
      "attributes":[
        "BULK"
      ]
    },
    {
      "source":359,
      "target":363,
      "directed":false,
      "length":0.00317466,
      "support":0.0,
      "removed":false,
      "sequences":[
        "ID_CEC-21-3094|ST_2|CODE_15037|SX_M|RISK_3|AGE_28|SES_2|SCO_3|CD4_1|DRUG_0|MET_NA|APP_1|RES_1|REC_0|VEN_1|CL_122|NAT_mex|2021-03-26",
        "ID_CEC-21-5171|ST_1|CODE_09010|SX_M|RISK_3|AGE_20|SES_2|SCO_2|CD4_3|DRUG_1|MET_NA|APP_1|RES_1|REC_0|VEN_0|CL_122|NAT_mex|2021-10-11"
      ],
      "attributes":[
        "BULK"
      ]
    },
    {
      "source":359,
      "target":364,
      "directed":false,
      "length":0.00352623,
      "support":0.0,
      "removed":false,
      "sequences":[
        "ID_CEC-21-3094|ST_2|CODE_15037|SX_M|RISK_3|AGE_28|SES_2|SCO_3|CD4_1|DRUG_0|MET_NA|APP_1|RES_1|REC_0|VEN_1|CL_122|NAT_mex|2021-03-26",
        "ID_CEC-21-5554|ST_1|CODE_09006|SX_M|RISK_3|AGE_25|SES_1|SCO_3|CD4_1|DRUG_1|MET_NA|APP_0|RES_1|REC_0|VEN_0|CL_122|NAT_mex|2021-11-16"
      ],
      "attributes":[
        "BULK"
      ]
    },
    {
      "source":359,
      "target":365,
      "directed":false,
      "length":0.003884,
      "support":0.0,
      "removed":false,
      "sequences":[
        "ID_CEC-21-3094|ST_2|CODE_15037|SX_M|RISK_3|AGE_28|SES_2|SCO_3|CD4_1|DRUG_0|MET_NA|APP_1|RES_1|REC_0|VEN_1|CL_122|NAT_mex|2021-03-26",
        "ID_CEC-22-7589|ST_1|CODE_09004|SX_M|RISK_3|AGE_28|SES_2|SCO_2|CD4_2|DRUG_1|MET_NA|APP_1|RES_1|REC_0|VEN_0|CL_122|NAT_mex|2022-05-19"
      ],
      "attributes":[
        "BULK"
      ]
    },
    {
      "source":359,
      "target":366,
      "directed":false,
      "length":0.00494443,
      "support":0.0,
      "removed":false,
      "sequences":[
        "ID_CEC-21-3094|ST_2|CODE_15037|SX_M|RISK_3|AGE_28|SES_2|SCO_3|CD4_1|DRUG_0|MET_NA|APP_1|RES_1|REC_0|VEN_1|CL_122|NAT_mex|2021-03-26",
        "ID_CEC-22-8085|ST_1|CODE_09004|SX_M|RISK_3|AGE_30|SES_1|SCO_3|CD4_2|DRUG_1|MET_NA|APP_1|RES_1|REC_1|VEN_0|CL_122|NAT_mex|2022-06-27"
      ],
      "attributes":[
        "BULK"
      ]
    },
    {
      "source":359,
      "target":367,
      "directed":false,
      "length":0.00600791,
      "support":0.0,
      "removed":false,
      "sequences":[
        "ID_CEC-21-3094|ST_2|CODE_15037|SX_M|RISK_3|AGE_28|SES_2|SCO_3|CD4_1|DRUG_0|MET_NA|APP_1|RES_1|REC_0|VEN_1|CL_122|NAT_mex|2021-03-26",
        "ID_CEC-22-9424|ST_1|CODE_09004|SX_M|RISK_3|AGE_21|SES_1|SCO_2|CD4_2|DRUG_0|MET_NA|APP_0|RES_1|REC_0|VEN_0|CL_122|NAT_mex|2022-10-27"
      ],
      "attributes":[
        "BULK"
      ]
    },
    {
      "source":2881,
      "target":2880,
      "directed":false,
      "length":0.00141183,
      "support":0.0,
      "removed":false,
      "sequences":[
        "ID_CEC-21-3096|ST_1|CODE_09015|SX_M|RISK_3|AGE_27|SES_1|SCO_2|CD4_1|DRUG_1|MET_NA|APP_1|RES_1|REC_0|VEN_1|CL_969|NAT_mex|2021-03-26",
        "ID_CEC-22-8457|ST_1|CODE_09011|SX_M|RISK_3|AGE_42|SES_2|SCO_2|CD4_1|DRUG_1|MET_NA|APP_0|RES_1|REC_0|VEN_0|CL_969|NAT_mex|2022-08-02"
      ],
      "attributes":[
        "BULK"
      ]
    },
    {
      "source":1592,
      "target":1593,
      "directed":false,
      "length":0.00423391,
      "support":0.0,
      "removed":false,
      "sequences":[
        "ID_CEC-21-3099|ST_1|CODE_09005|SX_M|RISK_3|AGE_31|SES_2|SCO_3|CD4_1|DRUG_1|MET_NA|APP_1|RES_1|REC_0|VEN_0|CL_493|NAT_NA|2021-03-26",
        "ID_CEC-21-3338|ST_1|CODE_09016|SX_M|RISK_3|AGE_29|SES_2|SCO_3|CD4_1|DRUG_0|MET_NA|APP_1|RES_1|REC_0|VEN_0|CL_493|NAT_mex|2021-04-19"
      ],
      "attributes":[
        "BULK"
      ]
    },
    {
      "source":720,
      "target":721,
      "directed":false,
      "length":0.00353002,
      "support":0.0,
      "removed":false,
      "sequences":[
        "ID_CEC-21-3100|ST_1|CODE_09005|SX_M|RISK_3|AGE_32|SES_2|SCO_3|CD4_1|DRUG_0|MET_NA|APP_1|RES_1|REC_0|VEN_0|CL_114|NAT_mex|2021-03-26",
        "ID_CEC-21-4094|ST_2|CODE_15104|SX_M|RISK_3|AGE_20|SES_1|SCO_2|CD4_2|DRUG_0|MET_NA|APP_1|RES_1|REC_0|VEN_0|CL_114|NAT_mex|2021-06-23"
      ],
      "attributes":[
        "BULK"
      ]
    },
    {
      "source":720,
      "target":723,
      "directed":false,
      "length":0.0127963,
      "support":0.0,
      "removed":false,
      "sequences":[
        "ID_CEC-21-3100|ST_1|CODE_09005|SX_M|RISK_3|AGE_32|SES_2|SCO_3|CD4_1|DRUG_0|MET_NA|APP_1|RES_1|REC_0|VEN_0|CL_114|NAT_mex|2021-03-26",
        "ID_CEC-21-4634|ST_1|CODE_09012|SX_M|RISK_3|AGE_22|SES_2|SCO_2|CD4_3|DRUG_0|MET_NA|APP_0|RES_1|REC_1|VEN_0|CL_114|NAT_mex|2021-08-20"
      ],
      "attributes":[
        "BULK"
      ]
    },
    {
      "source":720,
      "target":724,
      "directed":false,
      "length":0.012986,
      "support":0.0,
      "removed":false,
      "sequences":[
        "ID_CEC-21-3100|ST_1|CODE_09005|SX_M|RISK_3|AGE_32|SES_2|SCO_3|CD4_1|DRUG_0|MET_NA|APP_1|RES_1|REC_0|VEN_0|CL_114|NAT_mex|2021-03-26",
        "ID_CEC-22-7207|ST_1|CODE_09007|SX_M|RISK_3|AGE_23|SES_2|SCO_2|CD4_2|DRUG_1|MET_NA|APP_1|RES_1|REC_0|VEN_0|CL_114|NAT_mex|2022-04-20"
      ],
      "attributes":[
        "BULK"
      ]
    },
    {
      "source":1668,
      "target":1669,
      "directed":false,
      "length":0.00852105,
      "support":0.0,
      "removed":false,
      "sequences":[
        "ID_CEC-21-3102|ST_1|CODE_09015|SX_M|RISK_3|AGE_26|SES_1|SCO_3|CD4_2|DRUG_1|MET_NA|APP_1|RES_1|REC_1|VEN_0|CL_375|NAT_ven|2021-03-26",
        "ID_CEC-22-7551|ST_1|CODE_09007|SX_M|RISK_3|AGE_52|SES_2|SCO_2|CD4_2|DRUG_1|MET_NA|APP_0|RES_1|REC_1|VEN_1|CL_375|NAT_mex|2022-05-16"
      ],
      "attributes":[
        "BULK"
      ]
    },
    {
      "source":1668,
      "target":1670,
      "directed":false,
      "length":0.0106551,
      "support":0.0,
      "removed":false,
      "sequences":[
        "ID_CEC-21-3102|ST_1|CODE_09015|SX_M|RISK_3|AGE_26|SES_1|SCO_3|CD4_2|DRUG_1|MET_NA|APP_1|RES_1|REC_1|VEN_0|CL_375|NAT_ven|2021-03-26",
        "ID_CEC-22-8300|ST_1|CODE_09003|SX_M|RISK_3|AGE_38|SES_1|SCO_3|CD4_2|DRUG_1|MET_NA|APP_0|RES_1|REC_0|VEN_0|CL_375|NAT_mex|2022-07-14"
      ],
      "attributes":[
        "BULK"
      ]
    },
    {
      "source":1668,
      "target":1671,
      "directed":false,
      "length":0.00957729,
      "support":0.0,
      "removed":false,
      "sequences":[
        "ID_CEC-21-3102|ST_1|CODE_09015|SX_M|RISK_3|AGE_26|SES_1|SCO_3|CD4_2|DRUG_1|MET_NA|APP_1|RES_1|REC_1|VEN_0|CL_375|NAT_ven|2021-03-26",
        "ID_CEC-22-8301|ST_1|CODE_09014|SX_M|RISK_3|AGE_33|SES_1|SCO_3|CD4_2|DRUG_1|MET_NA|APP_1|RES_1|REC_0|VEN_0|CL_375|NAT_mex|2022-07-14"
      ],
      "attributes":[
        "BULK"
      ]
    },
    {
      "source":2143,
      "target":2144,
      "directed":false,
      "length":0.00530535,
      "support":0.0,
      "removed":false,
      "sequences":[
        "ID_CEC-21-3103|ST_1|CODE_09014|SX_M|RISK_3|AGE_34|SES_2|SCO_3|CD4_2|DRUG_0|MET_NA|APP_0|RES_2|REC_0|VEN_0|CL_635|NAT_mex|2021-03-26",
        "ID_CEC-21-5747|ST_1|CODE_09005|SX_M|RISK_3|AGE_23|SES_1|SCO_3|CD4_1|DRUG_1|MET_NA|APP_1|RES_2|REC_0|VEN_1|CL_635|NAT_mex|2021-11-30"
      ],
      "attributes":[
        "BULK"
      ]
    },
    {
      "source":2143,
      "target":2145,
      "directed":false,
      "length":0.0127963,
      "support":0.0,
      "removed":false,
      "sequences":[
        "ID_CEC-21-3103|ST_1|CODE_09014|SX_M|RISK_3|AGE_34|SES_2|SCO_3|CD4_2|DRUG_0|MET_NA|APP_0|RES_2|REC_0|VEN_0|CL_635|NAT_mex|2021-03-26",
        "ID_CEC-22-6650|ST_1|CODE_09015|SX_M|RISK_3|AGE_45|SES_1|SCO_2|CD4_1|DRUG_1|MET_NA|APP_0|RES_2|REC_0|VEN_0|CL_635|NAT_mex|2022-03-02"
      ],
      "attributes":[
        "BULK"
      ]
    },
    {
      "source":2882,
      "target":2883,
      "directed":false,
      "length":0.0110123,
      "support":0.0,
      "removed":false,
      "sequences":[
        "ID_CEC-21-3106|ST_1|CODE_09003|SX_M|RISK_3|AGE_32|SES_1|SCO_3|CD4_2|DRUG_1|MET_NA|APP_1|RES_1|REC_1|VEN_0|CL_970|NAT_mex|2021-03-29",
        "ID_CEC-22-9052|ST_1|CODE_09016|SX_M|RISK_3|AGE_31|SES_2|SCO_2|CD4_2|DRUG_1|MET_NA|APP_1|RES_1|REC_1|VEN_1|CL_970|NAT_mex|2022-09-22"
      ],
      "attributes":[
        "BULK"
      ]
    },
    {
      "source":1672,
      "target":1673,
      "directed":false,
      "length":0.00672214,
      "support":0.0,
      "removed":false,
      "sequences":[
        "ID_CEC-21-3107|ST_1|CODE_09006|SX_M|RISK_3|AGE_22|SES_1|SCO_2|CD4_2|DRUG_0|MET_NA|APP_1|RES_1|REC_1|VEN_0|CL_502|NAT_mex|2021-03-29",
        "ID_CEC-21-5481|ST_2|CODE_15104|SX_M|RISK_3|AGE_22|SES_1|SCO_2|CD4_2|DRUG_1|MET_NA|APP_0|RES_1|REC_0|VEN_0|CL_502|NAT_mex|2021-11-08"
      ],
      "attributes":[
        "BULK"
      ]
    },
    {
      "source":1672,
      "target":1674,
      "directed":false,
      "length":0.00565598,
      "support":0.0,
      "removed":false,
      "sequences":[
        "ID_CEC-21-3107|ST_1|CODE_09006|SX_M|RISK_3|AGE_22|SES_1|SCO_2|CD4_2|DRUG_0|MET_NA|APP_1|RES_1|REC_1|VEN_0|CL_502|NAT_mex|2021-03-29",
        "ID_CEC-21-5726|ST_1|CODE_09015|SX_M|RISK_3|AGE_26|SES_2|SCO_3|CD4_2|DRUG_1|MET_NA|APP_1|RES_1|REC_0|VEN_0|CL_502|NAT_mex|2021-11-29"
      ],
      "attributes":[
        "BULK"
      ]
    },
    {
      "source":1672,
      "target":1675,
      "directed":false,
      "length":0.00708089,
      "support":0.0,
      "removed":false,
      "sequences":[
        "ID_CEC-21-3107|ST_1|CODE_09006|SX_M|RISK_3|AGE_22|SES_1|SCO_2|CD4_2|DRUG_0|MET_NA|APP_1|RES_1|REC_1|VEN_0|CL_502|NAT_mex|2021-03-29",
        "ID_CEC-22-6125|ST_1|CODE_09010|SX_M|RISK_3|AGE_25|SES_3|SCO_3|CD4_1|DRUG_1|MET_NA|APP_1|RES_1|REC_0|VEN_0|CL_502|NAT_mex|2022-01-14"
      ],
      "attributes":[
        "BULK"
      ]
    },
    {
      "source":1325,
      "target":1326,
      "directed":false,
      "length":0.00956313,
      "support":0.0,
      "removed":false,
      "sequences":[
        "ID_CEC-21-3116|ST_1|CODE_09010|SX_M|RISK_3|AGE_37|SES_2|SCO_2|CD4_1|DRUG_0|MET_NA|APP_0|RES_1|REC_0|VEN_1|CL_46|NAT_mex|2021-03-29",
        "ID_CEC-21-3676|ST_1|CODE_09015|SX_M|RISK_3|AGE_29|SES_2|SCO_2|CD4_1|DRUG_1|MET_NA|APP_1|RES_1|REC_0|VEN_0|CL_46|NAT_mex|2021-05-18"
      ],
      "attributes":[
        "BULK"
      ]
    },
    {
      "source":1325,
      "target":1327,
      "directed":false,
      "length":0.000703667,
      "support":0.0,
      "removed":false,
      "sequences":[
        "ID_CEC-21-3116|ST_1|CODE_09010|SX_M|RISK_3|AGE_37|SES_2|SCO_2|CD4_1|DRUG_0|MET_NA|APP_0|RES_1|REC_0|VEN_1|CL_46|NAT_mex|2021-03-29",
        "ID_CEC-21-4488|ST_2|CODE_15029|SX_M|RISK_3|AGE_31|SES_1|SCO_2|CD4_1|DRUG_0|MET_NA|APP_0|RES_5|REC_0|VEN_1|CL_46|NAT_mex|2021-08-06"
      ],
      "attributes":[
        "BULK"
      ]
    },
    {
      "source":1325,
      "target":1328,
      "directed":false,
      "length":0.00494304,
      "support":0.0,
      "removed":false,
      "sequences":[
        "ID_CEC-21-3116|ST_1|CODE_09010|SX_M|RISK_3|AGE_37|SES_2|SCO_2|CD4_1|DRUG_0|MET_NA|APP_0|RES_1|REC_0|VEN_1|CL_46|NAT_mex|2021-03-29",
        "ID_CEC-21-5287|ST_1|CODE_09007|SX_M|RISK_3|AGE_28|SES_2|SCO_2|CD4_1|DRUG_1|MET_NA|APP_1|RES_1|REC_0|VEN_0|CL_46|NAT_mex|2021-10-20"
      ],
      "attributes":[
        "BULK"
      ]
    },
    {
      "source":1325,
      "target":1329,
      "directed":false,
      "length":0.00743334,
      "support":0.0,
      "removed":false,
      "sequences":[
        "ID_CEC-21-3116|ST_1|CODE_09010|SX_M|RISK_3|AGE_37|SES_2|SCO_2|CD4_1|DRUG_0|MET_NA|APP_0|RES_1|REC_0|VEN_1|CL_46|NAT_mex|2021-03-29",
        "ID_CEC-21-5288|ST_2|CODE_15070|SX_M|RISK_3|AGE_25|SES_1|SCO_2|CD4_1|DRUG_1|MET_NA|APP_0|RES_1|REC_0|VEN_0|CL_46|NAT_NA|2021-10-20"
      ],
      "attributes":[
        "BULK"
      ]
    },
    {
      "source":2884,
      "target":2885,
      "directed":false,
      "length":0.00924054,
      "support":0.0,
      "removed":false,
      "sequences":[
        "ID_CEC-21-3123|ST_1|CODE_09005|SX_M|RISK_3|AGE_31|SES_2|SCO_3|CD4_2|DRUG_0|MET_NA|APP_1|RES_1|REC_1|VEN_1|CL_972|NAT_mex|2021-03-29",
        "ID_CEC-22-6261|ST_2|CODE_15081|SX_M|RISK_3|AGE_21|SES_1|SCO_2|CD4_1|DRUG_0|MET_NA|APP_0|RES_1|REC_0|VEN_0|CL_972|NAT_mex|2022-01-26"
      ],
      "attributes":[
        "BULK"
      ]
    },
    {
      "source":1280,
      "target":1281,
      "directed":false,
      "length":0.013171,
      "support":0.0,
      "removed":false,
      "sequences":[
        "ID_CEC-21-3124|ST_1|CODE_09015|SX_M|RISK_3|AGE_33|SES_2|SCO_3|CD4_2|DRUG_1|MET_NA|APP_1|RES_1|REC_0|VEN_0|CL_448|NAT_mex|2021-03-29",
        "ID_CEC-22-6932|ST_2|CODE_15057|SX_M|RISK_3|AGE_40|SES_1|SCO_3|CD4_2|DRUG_1|MET_NA|APP_1|RES_2|REC_1|VEN_1|CL_448|NAT_mex|2022-03-25"
      ],
      "attributes":[
        "BULK"
      ]
    },
    {
      "source":189,
      "target":190,
      "directed":false,
      "length":0.0,
      "support":0.0,
      "removed":false,
      "sequences":[
        "ID_CEC-21-3126|ST_2|CODE_15104|SX_M|RISK_3|AGE_25|SES_1|SCO_2|CD4_1|DRUG_0|MET_NA|APP_1|RES_1|REC_0|VEN_0|CL_194|NAT_mex|2021-03-29",
        "ID_CEC-21-3240|ST_2|CODE_15104|SX_M|RISK_3|AGE_22|SES_2|SCO_2|CD4_1|DRUG_1|MET_NA|APP_1|RES_1|REC_0|VEN_0|CL_194|NAT_mex|2021-04-09"
      ],
      "attributes":[
        "BULK"
      ]
    },
    {
      "source":189,
      "target":192,
      "directed":false,
      "length":0.0113801,
      "support":0.0,
      "removed":false,
      "sequences":[
        "ID_CEC-21-3126|ST_2|CODE_15104|SX_M|RISK_3|AGE_25|SES_1|SCO_2|CD4_1|DRUG_0|MET_NA|APP_1|RES_1|REC_0|VEN_0|CL_194|NAT_mex|2021-03-29",
        "ID_CEC-21-4787|ST_1|CODE_09002|SX_M|RISK_3|AGE_23|SES_1|SCO_2|CD4_2|DRUG_0|MET_NA|APP_0|RES_1|REC_0|VEN_0|CL_194|NAT_mex|2021-09-08"
      ],
      "attributes":[
        "BULK"
      ]
    },
    {
      "source":189,
      "target":193,
      "directed":false,
      "length":0.0131737,
      "support":0.0,
      "removed":false,
      "sequences":[
        "ID_CEC-21-3126|ST_2|CODE_15104|SX_M|RISK_3|AGE_25|SES_1|SCO_2|CD4_1|DRUG_0|MET_NA|APP_1|RES_1|REC_0|VEN_0|CL_194|NAT_mex|2021-03-29",
        "ID_CEC-21-5727|ST_2|CODE_15013|SX_M|RISK_3|AGE_21|SES_1|SCO_2|CD4_2|DRUG_1|MET_NA|APP_1|RES_1|REC_0|VEN_1|CL_194|NAT_mex|2021-11-29"
      ],
      "attributes":[
        "BULK"
      ]
    },
    {
      "source":189,
      "target":194,
      "directed":false,
      "length":0.0124473,
      "support":0.0,
      "removed":false,
      "sequences":[
        "ID_CEC-21-3126|ST_2|CODE_15104|SX_M|RISK_3|AGE_25|SES_1|SCO_2|CD4_1|DRUG_0|MET_NA|APP_1|RES_1|REC_0|VEN_0|CL_194|NAT_mex|2021-03-29",
        "ID_CEC-22-6051|ST_2|CODE_15081|SX_M|RISK_3|AGE_25|SES_2|SCO_2|CD4_1|DRUG_0|MET_NA|APP_1|RES_1|REC_0|VEN_1|CL_194|NAT_mex|2022-01-10"
      ],
      "attributes":[
        "BULK"
      ]
    },
    {
      "source":189,
      "target":198,
      "directed":false,
      "length":0.00247045,
      "support":0.0,
      "removed":false,
      "sequences":[
        "ID_CEC-21-3126|ST_2|CODE_15104|SX_M|RISK_3|AGE_25|SES_1|SCO_2|CD4_1|DRUG_0|MET_NA|APP_1|RES_1|REC_0|VEN_0|CL_194|NAT_mex|2021-03-29",
        "ID_CEC-22-6838|ST_2|CODE_15033|SX_M|RISK_3|AGE_21|SES_1|SCO_2|CD4_1|DRUG_0|MET_NA|APP_1|RES_1|REC_0|VEN_1|CL_194|NAT_mex|2022-03-16"
      ],
      "attributes":[
        "BULK"
      ]
    },
    {
      "source":189,
      "target":199,
      "directed":false,
      "length":0.0138962,
      "support":0.0,
      "removed":false,
      "sequences":[
        "ID_CEC-21-3126|ST_2|CODE_15104|SX_M|RISK_3|AGE_25|SES_1|SCO_2|CD4_1|DRUG_0|MET_NA|APP_1|RES_1|REC_0|VEN_0|CL_194|NAT_mex|2021-03-29",
        "ID_CEC-22-6941|ST_1|CODE_09005|SX_M|RISK_3|AGE_28|SES_2|SCO_3|CD4_2|DRUG_0|MET_NA|APP_1|RES_1|REC_0|VEN_0|CL_194|NAT_mex|2022-03-25"
      ],
      "attributes":[
        "BULK"
      ]
    },
    {
      "source":189,
      "target":201,
      "directed":false,
      "length":0.000704395,
      "support":0.0,
      "removed":false,
      "sequences":[
        "ID_CEC-21-3126|ST_2|CODE_15104|SX_M|RISK_3|AGE_25|SES_1|SCO_2|CD4_1|DRUG_0|MET_NA|APP_1|RES_1|REC_0|VEN_0|CL_194|NAT_mex|2021-03-29",
        "ID_CEC-22-8075|ST_2|CODE_15104|SX_M|RISK_3|AGE_20|SES_2|SCO_2|CD4_2|DRUG_1|MET_NA|APP_1|RES_1|REC_0|VEN_1|CL_194|NAT_mex|2022-06-24"
      ],
      "attributes":[
        "BULK"
      ]
    },
    {
      "source":1310,
      "target":1311,
      "directed":false,
      "length":0.00886559,
      "support":0.0,
      "removed":false,
      "sequences":[
        "ID_CEC-21-3130|ST_1|CODE_09015|SX_M|RISK_2|AGE_48|SES_2|SCO_3|CD4_2|DRUG_1|MET_NA|APP_0|RES_1|REC_0|VEN_0|CL_450|NAT_mex|2021-03-29",
        "ID_CEC-22-6091|ST_1|CODE_09015|SX_FT|RISK_4|AGE_35|SES_2|SCO_2|CD4_1|DRUG_1|MET_NA|APP_0|RES_2|REC_0|VEN_1|CL_450|NAT_mex|2022-01-12"
      ],
      "attributes":[
        "BULK"
      ]
    },
    {
      "source":1310,
      "target":1312,
      "directed":false,
      "length":0.0113745,
      "support":0.0,
      "removed":false,
      "sequences":[
        "ID_CEC-21-3130|ST_1|CODE_09015|SX_M|RISK_2|AGE_48|SES_2|SCO_3|CD4_2|DRUG_1|MET_NA|APP_0|RES_1|REC_0|VEN_0|CL_450|NAT_mex|2021-03-29",
        "ID_CEC-22-6343|ST_1|CODE_09014|SX_FT|RISK_4|AGE_24|SES_2|SCO_3|CD4_2|DRUG_1|MET_NA|APP_0|RES_2|REC_1|VEN_1|CL_450|NAT_mex|2022-02-03"
      ],
      "attributes":[
        "BULK"
      ]
    },
    {
      "source":1310,
      "target":1313,
      "directed":false,
      "length":0.00957535,
      "support":0.0,
      "removed":false,
      "sequences":[
        "ID_CEC-21-3130|ST_1|CODE_09015|SX_M|RISK_2|AGE_48|SES_2|SCO_3|CD4_2|DRUG_1|MET_NA|APP_0|RES_1|REC_0|VEN_0|CL_450|NAT_mex|2021-03-29",
        "ID_CEC-22-7778|ST_1|CODE_09003|SX_M|RISK_3|AGE_26|SES_2|SCO_2|CD4_3|DRUG_0|MET_NA|APP_1|RES_2|REC_0|VEN_0|CL_450|NAT_mex|2022-06-01"
      ],
      "attributes":[
        "BULK"
      ]
    },
    {
      "source":1111,
      "target":1112,
      "directed":false,
      "length":0.0117277,
      "support":0.0,
      "removed":false,
      "sequences":[
        "ID_CEC-21-3133|ST_1|CODE_09003|SX_M|RISK_3|AGE_26|SES_2|SCO_3|CD4_1|DRUG_1|MET_NA|APP_1|RES_1|REC_0|VEN_0|CL_184|NAT_mex|2021-03-30",
        "ID_CEC-22-7042|ST_1|CODE_09005|SX_M|RISK_3|AGE_24|SES_2|SCO_3|CD4_1|DRUG_1|MET_NA|APP_1|RES_1|REC_0|VEN_0|CL_184|NAT_mex|2022-04-01"
      ],
      "attributes":[
        "BULK"
      ]
    },
    {
      "source":1111,
      "target":1113,
      "directed":false,
      "length":0.0110028,
      "support":0.0,
      "removed":false,
      "sequences":[
        "ID_CEC-21-3133|ST_1|CODE_09003|SX_M|RISK_3|AGE_26|SES_2|SCO_3|CD4_1|DRUG_1|MET_NA|APP_1|RES_1|REC_0|VEN_0|CL_184|NAT_mex|2021-03-30",
        "ID_CEC-22-7431|ST_1|CODE_09014|SX_M|RISK_3|AGE_33|SES_1|SCO_2|CD4_1|DRUG_1|MET_NA|APP_0|RES_1|REC_0|VEN_1|CL_184|NAT_NA|2022-05-09"
      ],
      "attributes":[
        "BULK"
      ]
    },
    {
      "source":2146,
      "target":2147,
      "directed":false,
      "length":0.00601432,
      "support":0.0,
      "removed":false,
      "sequences":[
        "ID_CEC-21-3135|ST_1|CODE_09014|SX_M|RISK_3|AGE_25|SES_2|SCO_3|CD4_3|DRUG_0|MET_NA|APP_1|RES_2|REC_0|VEN_0|CL_544|NAT_mex|2021-03-30",
        "ID_CEC-22-6224|ST_1|CODE_09016|SX_M|RISK_3|AGE_23|SES_2|SCO_2|CD4_1|DRUG_0|MET_NA|APP_1|RES_2|REC_0|VEN_NA|CL_544|NAT_mex|2022-01-24"
      ],
      "attributes":[
        "BULK"
      ]
    },
    {
      "source":2146,
      "target":2148,
      "directed":false,
      "length":0.00852341,
      "support":0.0,
      "removed":false,
      "sequences":[
        "ID_CEC-21-3135|ST_1|CODE_09014|SX_M|RISK_3|AGE_25|SES_2|SCO_3|CD4_3|DRUG_0|MET_NA|APP_1|RES_2|REC_0|VEN_0|CL_544|NAT_mex|2021-03-30",
        "ID_CEC-22-9398|ST_1|CODE_09003|SX_M|RISK_3|AGE_29|SES_2|SCO_3|CD4_2|DRUG_1|MET_NA|APP_1|RES_2|REC_0|VEN_0|CL_544|NAT_mex|2022-10-24"
      ],
      "attributes":[
        "BULK"
      ]
    },
    {
      "source":792,
      "target":793,
      "directed":false,
      "length":0.00885965,
      "support":0.0,
      "removed":false,
      "sequences":[
        "ID_CEC-21-3136|ST_2|CODE_15033|SX_M|RISK_3|AGE_23|SES_2|SCO_3|CD4_2|DRUG_1|MET_NA|APP_1|RES_1|REC_0|VEN_0|CL_290|NAT_mex|2021-03-30",
        "ID_CEC-21-4180|ST_2|CODE_15033|SX_M|RISK_3|AGE_23|SES_1|SCO_3|CD4_2|DRUG_1|MET_NA|APP_1|RES_1|REC_0|VEN_0|CL_290|NAT_mex|2021-07-02"
      ],
      "attributes":[
        "BULK"
      ]
    },
    {
      "source":792,
      "target":794,
      "directed":false,
      "length":0.00850583,
      "support":0.0,
      "removed":false,
      "sequences":[
        "ID_CEC-21-3136|ST_2|CODE_15033|SX_M|RISK_3|AGE_23|SES_2|SCO_3|CD4_2|DRUG_1|MET_NA|APP_1|RES_1|REC_0|VEN_0|CL_290|NAT_mex|2021-03-30",
        "ID_CEC-22-7827|ST_2|CODE_15058|SX_M|RISK_3|AGE_26|SES_2|SCO_3|CD4_3|DRUG_1|MET_NA|APP_1|RES_5|REC_0|VEN_0|CL_290|NAT_mex|2022-06-03"
      ],
      "attributes":[
        "BULK"
      ]
    },
    {
      "source":792,
      "target":795,
      "directed":false,
      "length":0.0056517,
      "support":0.0,
      "removed":false,
      "sequences":[
        "ID_CEC-21-3136|ST_2|CODE_15033|SX_M|RISK_3|AGE_23|SES_2|SCO_3|CD4_2|DRUG_1|MET_NA|APP_1|RES_1|REC_0|VEN_0|CL_290|NAT_mex|2021-03-30",
        "ID_CEC-22-9705|ST_1|CODE_09007|SX_M|RISK_3|AGE_25|SES_2|SCO_3|CD4_2|DRUG_1|MET_NA|APP_0|RES_1|REC_0|VEN_0|CL_290|NAT_mex|2022-11-28"
      ],
      "attributes":[
        "BULK"
      ]
    },
    {
      "source":446,
      "target":448,
      "directed":false,
      "length":0.00105683,
      "support":0.0,
      "removed":false,
      "sequences":[
        "ID_CEC-21-3137|ST_1|CODE_09012|SX_M|RISK_3|AGE_28|SES_2|SCO_3|CD4_2|DRUG_0|MET_NA|APP_1|RES_1|REC_1|VEN_0|CL_197|NAT_mex|2021-03-30",
        "ID_CEC-22-6348|ST_2|CODE_15112|SX_M|RISK_NA|AGE_36|SES_NA|SCO_NA|CD4_1|DRUG_NA|MET_NA|APP_NA|RES_1|REC_0|VEN_NA|CL_197|NAT_NA|2022-02-03"
      ],
      "attributes":[
        "BULK"
      ]
    },
    {
      "source":446,
      "target":449,
      "directed":false,
      "length":0.000351837,
      "support":0.0,
      "removed":false,
      "sequences":[
        "ID_CEC-21-3137|ST_1|CODE_09012|SX_M|RISK_3|AGE_28|SES_2|SCO_3|CD4_2|DRUG_0|MET_NA|APP_1|RES_1|REC_1|VEN_0|CL_197|NAT_mex|2021-03-30",
        "ID_CEC-22-6955|ST_1|CODE_09015|SX_M|RISK_3|AGE_21|SES_1|SCO_3|CD4_2|DRUG_1|MET_NA|APP_1|RES_1|REC_0|VEN_1|CL_197|NAT_mex|2022-03-28"
      ],
      "attributes":[
        "BULK"
      ]
    },
    {
      "source":446,
      "target":450,
      "directed":false,
      "length":0.0092264,
      "support":0.0,
      "removed":false,
      "sequences":[
        "ID_CEC-21-3137|ST_1|CODE_09012|SX_M|RISK_3|AGE_28|SES_2|SCO_3|CD4_2|DRUG_0|MET_NA|APP_1|RES_1|REC_1|VEN_0|CL_197|NAT_mex|2021-03-30",
        "ID_CEC-22-8918|ST_1|CODE_09005|SX_M|RISK_2|AGE_23|SES_2|SCO_2|CD4_2|DRUG_0|MET_NA|APP_0|RES_1|REC_0|VEN_0|CL_197|NAT_mex|2022-09-08"
      ],
      "attributes":[
        "BULK"
      ]
    },
    {
      "source":446,
      "target":451,
      "directed":false,
      "length":0.0024667,
      "support":0.0,
      "removed":false,
      "sequences":[
        "ID_CEC-21-3137|ST_1|CODE_09012|SX_M|RISK_3|AGE_28|SES_2|SCO_3|CD4_2|DRUG_0|MET_NA|APP_1|RES_1|REC_1|VEN_0|CL_197|NAT_mex|2021-03-30",
        "ID_CEC-22-9136|ST_1|CODE_07106|SX_M|RISK_3|AGE_49|SES_2|SCO_2|CD4_2|DRUG_1|MET_NA|APP_0|RES_1|REC_0|VEN_0|CL_197|NAT_mex|2022-09-29"
      ],
      "attributes":[
        "BULK"
      ]
    },
    {
      "source":446,
      "target":452,
      "directed":false,
      "length":0.00707842,
      "support":0.0,
      "removed":false,
      "sequences":[
        "ID_CEC-21-3137|ST_1|CODE_09012|SX_M|RISK_3|AGE_28|SES_2|SCO_3|CD4_2|DRUG_0|MET_NA|APP_1|RES_1|REC_1|VEN_0|CL_197|NAT_mex|2021-03-30",
        "ID_CEC-22-9200|ST_1|CODE_07106|SX_M|RISK_3|AGE_25|SES_1|SCO_2|CD4_2|DRUG_1|MET_NA|APP_1|RES_4|REC_0|VEN_0|CL_197|NAT_mex|2022-10-04"
      ],
      "attributes":[
        "BULK"
      ]
    },
    {
      "source":446,
      "target":453,
      "directed":false,
      "length":0.0103136,
      "support":0.0,
      "removed":false,
      "sequences":[
        "ID_CEC-21-3137|ST_1|CODE_09012|SX_M|RISK_3|AGE_28|SES_2|SCO_3|CD4_2|DRUG_0|MET_NA|APP_1|RES_1|REC_1|VEN_0|CL_197|NAT_mex|2021-03-30",
        "ID_CEC-22-9249|ST_1|CODE_09007|SX_M|RISK_3|AGE_18|SES_2|SCO_2|CD4_3|DRUG_1|MET_NA|APP_1|RES_1|REC_1|VEN_1|CL_197|NAT_mex|2022-10-10"
      ],
      "attributes":[
        "BULK"
      ]
    },
    {
      "source":1676,
      "target":1677,
      "directed":false,
      "length":0.000351833,
      "support":0.0,
      "removed":false,
      "sequences":[
        "ID_CEC-21-3138|ST_1|CODE_09012|SX_M|RISK_3|AGE_26|SES_1|SCO_2|CD4_2|DRUG_1|MET_1|APP_1|RES_1|REC_0|VEN_0|CL_503|NAT_mex|2021-03-30",
        "ID_CEC-21-3139|ST_1|CODE_09015|SX_M|RISK_3|AGE_27|SES_1|SCO_3|CD4_3|DRUG_1|MET_NA|APP_0|RES_1|REC_1|VEN_0|CL_503|NAT_mex|2021-03-30"
      ],
      "attributes":[
        "BULK"
      ]
    },
    {
      "source":1676,
      "target":1678,
      "directed":false,
      "length":0.000351954,
      "support":0.0,
      "removed":false,
      "sequences":[
        "ID_CEC-21-3138|ST_1|CODE_09012|SX_M|RISK_3|AGE_26|SES_1|SCO_2|CD4_2|DRUG_1|MET_1|APP_1|RES_1|REC_0|VEN_0|CL_503|NAT_mex|2021-03-30",
        "ID_CEC-21-3892|ST_1|CODE_09002|SX_M|RISK_3|AGE_27|SES_2|SCO_2|CD4_3|DRUG_1|MET_NA|APP_1|RES_1|REC_1|VEN_1|CL_503|NAT_mex|2021-06-07"
      ],
      "attributes":[
        "BULK"
      ]
    },
    {
      "source":1676,
      "target":1679,
      "directed":false,
      "length":0.00565173,
      "support":0.0,
      "removed":false,
      "sequences":[
        "ID_CEC-21-3138|ST_1|CODE_09012|SX_M|RISK_3|AGE_26|SES_1|SCO_2|CD4_2|DRUG_1|MET_1|APP_1|RES_1|REC_0|VEN_0|CL_503|NAT_mex|2021-03-30",
        "ID_CEC-21-4996|ST_1|CODE_09010|SX_M|RISK_3|AGE_33|SES_1|SCO_2|CD4_1|DRUG_1|MET_1|APP_1|RES_1|REC_0|VEN_1|CL_503|NAT_mex|2021-09-27"
      ],
      "attributes":[
        "BULK"
      ]
    },
    {
      "source":1677,
      "target":1678,
      "directed":false,
      "length":0.000703786,
      "support":0.0,
      "removed":false,
      "sequences":[
        "ID_CEC-21-3139|ST_1|CODE_09015|SX_M|RISK_3|AGE_27|SES_1|SCO_3|CD4_3|DRUG_1|MET_NA|APP_0|RES_1|REC_1|VEN_0|CL_503|NAT_mex|2021-03-30",
        "ID_CEC-21-3892|ST_1|CODE_09002|SX_M|RISK_3|AGE_27|SES_2|SCO_2|CD4_3|DRUG_1|MET_NA|APP_1|RES_1|REC_1|VEN_1|CL_503|NAT_mex|2021-06-07"
      ],
      "attributes":[
        "BULK"
      ]
    },
    {
      "source":1677,
      "target":1679,
      "directed":false,
      "length":0.00600666,
      "support":0.0,
      "removed":false,
      "sequences":[
        "ID_CEC-21-3139|ST_1|CODE_09015|SX_M|RISK_3|AGE_27|SES_1|SCO_3|CD4_3|DRUG_1|MET_NA|APP_0|RES_1|REC_1|VEN_0|CL_503|NAT_mex|2021-03-30",
        "ID_CEC-21-4996|ST_1|CODE_09010|SX_M|RISK_3|AGE_33|SES_1|SCO_2|CD4_1|DRUG_1|MET_1|APP_1|RES_1|REC_0|VEN_1|CL_503|NAT_mex|2021-09-27"
      ],
      "attributes":[
        "BULK"
      ]
    },
    {
      "source":2886,
      "target":2887,
      "directed":false,
      "length":0.0049467,
      "support":0.0,
      "removed":false,
      "sequences":[
        "ID_CEC-21-3140|ST_1|CODE_09015|SX_F|RISK_1|AGE_28|SES_2|SCO_2|CD4_2|DRUG_0|MET_NA|APP_NA|RES_1|REC_0|VEN_NA|CL_973|NAT_mex|2021-03-30",
        "ID_CEC-21-5504|ST_2|CODE_15106|SX_F|RISK_1|AGE_38|SES_1|SCO_1|CD4_2|DRUG_1|MET_NA|APP_0|RES_1|REC_0|VEN_1|CL_973|NAT_mex|2021-11-09"
      ],
      "attributes":[
        "BULK"
      ]
    },
    {
      "source":1540,
      "target":1541,
      "directed":false,
      "length":0.00886561,
      "support":0.0,
      "removed":false,
      "sequences":[
        "ID_CEC-21-3141|ST_1|CODE_09015|SX_M|RISK_3|AGE_27|SES_1|SCO_3|CD4_1|DRUG_0|MET_NA|APP_0|RES_1|REC_0|VEN_0|CL_103|NAT_mex|2021-03-30",
        "ID_CEC-22-7246|ST_1|CODE_09015|SX_M|RISK_3|AGE_30|SES_1|SCO_3|CD4_2|DRUG_1|MET_NA|APP_0|RES_1|REC_1|VEN_0|CL_103|NAT_NA|2022-04-25"
      ],
      "attributes":[
        "BULK"
      ]
    },
    {
      "source":2888,
      "target":2889,
      "directed":false,
      "length":0.00246559,
      "support":0.0,
      "removed":false,
      "sequences":[
        "ID_CEC-21-3144|ST_2|CODE_15058|SX_M|RISK_3|AGE_28|SES_1|SCO_2|CD4_1|DRUG_NA|MET_NA|APP_0|RES_2|REC_0|VEN_0|CL_974|NAT_mex|2021-03-30",
        "ID_CEC-21-4621|ST_2|CODE_15058|SX_M|RISK_2|AGE_32|SES_1|SCO_2|CD4_1|DRUG_0|MET_NA|APP_0|RES_2|REC_0|VEN_1|CL_974|NAT_mex|2021-08-19"
      ],
      "attributes":[
        "BULK"
      ]
    },
    {
      "source":2891,
      "target":2890,
      "directed":false,
      "length":0.00176092,
      "support":0.0,
      "removed":false,
      "sequences":[
        "ID_CEC-21-3145|ST_1|CODE_09002|SX_M|RISK_3|AGE_19|SES_2|SCO_2|CD4_2|DRUG_1|MET_NA|APP_0|RES_1|REC_1|VEN_1|CL_975|NAT_mex|2021-03-30",
        "ID_CEC-21-5335|ST_2|CODE_15057|SX_M|RISK_3|AGE_25|SES_1|SCO_2|CD4_1|DRUG_1|MET_NA|APP_1|RES_1|REC_0|VEN_1|CL_975|NAT_mex|2021-10-25"
      ],
      "attributes":[
        "BULK"
      ]
    },
    {
      "source":2892,
      "target":2893,
      "directed":false,
      "length":0.00246716,
      "support":0.0,
      "removed":false,
      "sequences":[
        "ID_CEC-21-3147|ST_2|CODE_15057|SX_M|RISK_3|AGE_38|SES_1|SCO_2|CD4_2|DRUG_0|MET_NA|APP_1|RES_1|REC_1|VEN_0|CL_411|NAT_mex|2021-03-30",
        "ID_CEC-22-9002|ST_2|CODE_15109|SX_M|RISK_3|AGE_27|SES_1|SCO_3|CD4_1|DRUG_1|MET_NA|APP_0|RES_1|REC_0|VEN_0|CL_411|NAT_mex|2022-09-19"
      ],
      "attributes":[
        "BULK"
      ]
    },
    {
      "source":333,
      "target":338,
      "directed":false,
      "length":0.00601562,
      "support":0.0,
      "removed":false,
      "sequences":[
        "ID_CEC-21-3148|ST_1|CODE_09011|SX_M|RISK_3|AGE_21|SES_2|SCO_2|CD4_2|DRUG_1|MET_NA|APP_1|RES_1|REC_0|VEN_1|CL_152|NAT_mex|2021-03-29",
        "ID_CEC-22-7626|ST_2|CODE_15058|SX_M|RISK_3|AGE_22|SES_2|SCO_2|CD4_1|DRUG_0|MET_NA|APP_1|RES_1|REC_0|VEN_1|CL_152|NAT_mex|2022-05-23"
      ],
      "attributes":[
        "BULK"
      ]
    },
    {
      "source":2894,
      "target":2895,
      "directed":false,
      "length":0.0128034,
      "support":0.0,
      "removed":false,
      "sequences":[
        "ID_CEC-21-3156|ST_2|CODE_15033|SX_F|RISK_1|AGE_42|SES_1|SCO_2|CD4_1|DRUG_0|MET_NA|APP_NA|RES_1|REC_0|VEN_NA|CL_976|NAT_mex|2021-04-05",
        "ID_CEC-21-3942|ST_2|CODE_15033|SX_M|RISK_2|AGE_52|SES_1|SCO_1|CD4_1|DRUG_0|MET_NA|APP_0|RES_1|REC_0|VEN_NA|CL_976|NAT_mex|2021-06-10"
      ],
      "attributes":[
        "BULK"
      ]
    },
    {
      "source":2896,
      "target":2897,
      "directed":false,
      "length":0.00494918,
      "support":0.0,
      "removed":false,
      "sequences":[
        "ID_CEC-21-3157|ST_1|CODE_09008|SX_M|RISK_2|AGE_48|SES_1|SCO_2|CD4_2|DRUG_1|MET_NA|APP_0|RES_1|REC_0|VEN_0|CL_977|NAT_mex|2021-04-05",
        "ID_CEC-21-3611|ST_2|CODE_15022|SX_F|RISK_1|AGE_33|SES_2|SCO_2|CD4_3|DRUG_0|MET_NA|APP_NA|RES_1|REC_0|VEN_NA|CL_977|NAT_mex|2021-05-12"
      ],
      "attributes":[
        "BULK"
      ]
    },
    {
      "source":2149,
      "target":2151,
      "directed":false,
      "length":0.0135408,
      "support":0.0,
      "removed":false,
      "sequences":[
        "ID_CEC-21-3160|ST_1|CODE_09014|SX_M|RISK_3|AGE_40|SES_2|SCO_3|CD4_1|DRUG_0|MET_NA|APP_0|RES_2|REC_0|VEN_0|CL_636|NAT_mex|2021-04-05",
        "ID_CEC-21-5373|ST_1|CODE_09012|SX_M|RISK_3|AGE_30|SES_2|SCO_3|CD4_3|DRUG_1|MET_NA|APP_1|RES_2|REC_0|VEN_1|CL_636|NAT_mex|2021-10-27"
      ],
      "attributes":[
        "BULK"
      ]
    },
    {
      "source":2149,
      "target":2150,
      "directed":false,
      "length":0.0120908,
      "support":0.0,
      "removed":false,
      "sequences":[
        "ID_CEC-21-3160|ST_1|CODE_09014|SX_M|RISK_3|AGE_40|SES_2|SCO_3|CD4_1|DRUG_0|MET_NA|APP_0|RES_2|REC_0|VEN_0|CL_636|NAT_mex|2021-04-05",
        "ID_CEC-22-6605|ST_1|CODE_09008|SX_M|RISK_3|AGE_28|SES_2|SCO_3|CD4_3|DRUG_1|MET_1|APP_1|RES_2|REC_0|VEN_NA|CL_636|NAT_mex|2022-02-25"
      ],
      "attributes":[
        "BULK"
      ]
    },
    {
      "source":398,
      "target":399,
      "directed":false,
      "length":0.013528,
      "support":0.0,
      "removed":false,
      "sequences":[
        "ID_CEC-21-3161|ST_1|CODE_07106|SX_M|RISK_3|AGE_42|SES_2|SCO_2|CD4_1|DRUG_1|MET_NA|APP_0|RES_2|REC_0|VEN_0|CL_64|NAT_mex|2021-04-05",
        "ID_CEC-21-5510|ST_1|CODE_09003|SX_M|RISK_3|AGE_54|SES_2|SCO_3|CD4_1|DRUG_1|MET_NA|APP_0|RES_2|REC_0|VEN_NA|CL_64|NAT_mex|2021-11-05"
      ],
      "attributes":[
        "BULK"
      ]
    },
    {
      "source":2898,
      "target":2899,
      "directed":false,
      "length":0.00141026,
      "support":0.0,
      "removed":false,
      "sequences":[
        "ID_CEC-21-3165|ST_1|CODE_09014|SX_M|RISK_3|AGE_29|SES_2|SCO_3|CD4_1|DRUG_0|MET_NA|APP_1|RES_1|REC_0|VEN_0|CL_978|NAT_mex|2021-04-05",
        "ID_CEC-21-3739|ST_1|CODE_09015|SX_M|RISK_3|AGE_44|SES_2|SCO_3|CD4_1|DRUG_0|MET_NA|APP_0|RES_1|REC_0|VEN_0|CL_978|NAT_mex|2021-05-21"
      ],
      "attributes":[
        "BULK"
      ]
    },
    {
      "source":2900,
      "target":2901,
      "directed":false,
      "length":0.00424141,
      "support":0.0,
      "removed":false,
      "sequences":[
        "ID_CEC-21-3174|ST_1|CODE_09015|SX_M|RISK_3|AGE_33|SES_2|SCO_3|CD4_1|DRUG_1|MET_NA|APP_0|RES_2|REC_0|VEN_1|CL_979|NAT_mex|2021-04-06",
        "ID_CEC-22-6936|ST_1|CODE_09010|SX_M|RISK_3|AGE_19|SES_2|SCO_2|CD4_1|DRUG_1|MET_NA|APP_NA|RES_2|REC_0|VEN_1|CL_979|NAT_mex|2022-03-25"
      ],
      "attributes":[
        "BULK"
      ]
    },
    {
      "source":257,
      "target":258,
      "directed":false,
      "length":0.0113622,
      "support":0.0,
      "removed":false,
      "sequences":[
        "ID_CEC-21-3178|ST_1|CODE_07106|SX_M|RISK_3|AGE_19|SES_1|SCO_2|CD4_1|DRUG_NA|MET_NA|APP_NA|RES_1|REC_0|VEN_NA|CL_172|NAT_mex|2021-04-06",
        "ID_CEC-21-4073|ST_1|CODE_09002|SX_M|RISK_3|AGE_23|SES_2|SCO_2|CD4_1|DRUG_0|MET_NA|APP_1|RES_1|REC_0|VEN_0|CL_172|NAT_mex|2021-06-22"
      ],
      "attributes":[
        "BULK"
      ]
    },
    {
      "source":257,
      "target":262,
      "directed":false,
      "length":0.00494655,
      "support":0.0,
      "removed":false,
      "sequences":[
        "ID_CEC-21-3178|ST_1|CODE_07106|SX_M|RISK_3|AGE_19|SES_1|SCO_2|CD4_1|DRUG_NA|MET_NA|APP_NA|RES_1|REC_0|VEN_NA|CL_172|NAT_mex|2021-04-06",
        "ID_CEC-22-7357|ST_2|CODE_15058|SX_M|RISK_3|AGE_21|SES_2|SCO_2|CD4_3|DRUG_1|MET_NA|APP_0|RES_1|REC_0|VEN_0|CL_172|NAT_mex|2022-05-02"
      ],
      "attributes":[
        "BULK"
      ]
    },
    {
      "source":257,
      "target":264,
      "directed":false,
      "length":0.00423997,
      "support":0.0,
      "removed":false,
      "sequences":[
        "ID_CEC-21-3178|ST_1|CODE_07106|SX_M|RISK_3|AGE_19|SES_1|SCO_2|CD4_1|DRUG_NA|MET_NA|APP_NA|RES_1|REC_0|VEN_NA|CL_172|NAT_mex|2021-04-06",
        "ID_CEC-22-8248|ST_1|CODE_07106|SX_M|RISK_3|AGE_23|SES_2|SCO_2|CD4_2|DRUG_1|MET_NA|APP_1|RES_2|REC_0|VEN_0|CL_172|NAT_mex|2022-07-08"
      ],
      "attributes":[
        "BULK"
      ]
    },
    {
      "source":746,
      "target":747,
      "directed":false,
      "length":0.0110145,
      "support":0.0,
      "removed":false,
      "sequences":[
        "ID_CEC-21-3183|ST_1|CODE_09013|SX_M|RISK_3|AGE_20|SES_1|SCO_2|CD4_2|DRUG_1|MET_NA|APP_1|RES_1|REC_0|VEN_1|CL_285|NAT_mex|2021-04-06",
        "ID_CEC-21-4081|ST_1|CODE_09012|SX_M|RISK_3|AGE_23|SES_2|SCO_3|CD4_3|DRUG_0|MET_NA|APP_0|RES_1|REC_0|VEN_0|CL_285|NAT_mex|2021-06-22"
      ],
      "attributes":[
        "BULK"
      ]
    },
    {
      "source":746,
      "target":748,
      "directed":false,
      "length":0.0117297,
      "support":0.0,
      "removed":false,
      "sequences":[
        "ID_CEC-21-3183|ST_1|CODE_09013|SX_M|RISK_3|AGE_20|SES_1|SCO_2|CD4_2|DRUG_1|MET_NA|APP_1|RES_1|REC_0|VEN_1|CL_285|NAT_mex|2021-04-06",
        "ID_CEC-21-5428|ST_1|CODE_09006|SX_M|RISK_3|AGE_24|SES_2|SCO_3|CD4_1|DRUG_0|MET_NA|APP_1|RES_1|REC_0|VEN_0|CL_285|NAT_mex|2021-11-03"
      ],
      "attributes":[
        "BULK"
      ]
    },
    {
      "source":746,
      "target":749,
      "directed":false,
      "length":0.0117283,
      "support":0.0,
      "removed":false,
      "sequences":[
        "ID_CEC-21-3183|ST_1|CODE_09013|SX_M|RISK_3|AGE_20|SES_1|SCO_2|CD4_2|DRUG_1|MET_NA|APP_1|RES_1|REC_0|VEN_1|CL_285|NAT_mex|2021-04-06",
        "ID_CEC-22-6907|ST_1|CODE_09007|SX_M|RISK_3|AGE_26|SES_2|SCO_3|CD4_2|DRUG_0|MET_NA|APP_0|RES_1|REC_0|VEN_0|CL_285|NAT_mex|2022-03-24"
      ],
      "attributes":[
        "BULK"
      ]
    },
    {
      "source":746,
      "target":750,
      "directed":false,
      "length":0.0117232,
      "support":0.0,
      "removed":false,
      "sequences":[
        "ID_CEC-21-3183|ST_1|CODE_09013|SX_M|RISK_3|AGE_20|SES_1|SCO_2|CD4_2|DRUG_1|MET_NA|APP_1|RES_1|REC_0|VEN_1|CL_285|NAT_mex|2021-04-06",
        "ID_CEC-22-8814|ST_1|CODE_09007|SX_M|RISK_2|AGE_36|SES_2|SCO_3|CD4_1|DRUG_0|MET_NA|APP_0|RES_1|REC_0|VEN_0|CL_285|NAT_mex|2022-08-30"
      ],
      "attributes":[
        "BULK"
      ]
    },
    {
      "source":2135,
      "target":2136,
      "directed":false,
      "length":0.0110103,
      "support":0.0,
      "removed":false,
      "sequences":[
        "ID_CEC-21-3185|ST_1|CODE_09004|SX_M|RISK_3|AGE_23|SES_2|SCO_2|CD4_1|DRUG_0|MET_NA|APP_0|RES_1|REC_0|VEN_0|CL_632|NAT_mex|2021-04-06",
        "ID_CEC-21-3212|ST_1|CODE_09004|SX_M|RISK_3|AGE_35|SES_2|SCO_2|CD4_1|DRUG_1|MET_NA|APP_0|RES_1|REC_0|VEN_0|CL_632|NAT_mex|2021-04-07"
      ],
      "attributes":[
        "BULK"
      ]
    },
    {
      "source":2902,
      "target":2903,
      "directed":false,
      "length":0.013538,
      "support":0.0,
      "removed":false,
      "sequences":[
        "ID_CEC-21-3186|ST_1|CODE_09005|SX_M|RISK_2|AGE_41|SES_2|SCO_2|CD4_1|DRUG_1|MET_NA|APP_0|RES_1|REC_0|VEN_1|CL_637|NAT_mex|2021-04-06",
        "ID_CEC-21-4388|ST_1|CODE_09005|SX_F|RISK_1|AGE_42|SES_1|SCO_1|CD4_2|DRUG_NA|MET_NA|APP_NA|RES_1|REC_0|VEN_NA|CL_637|NAT_mex|2021-07-21"
      ],
      "attributes":[
        "BULK"
      ]
    },
    {
      "source":423,
      "target":424,
      "directed":false,
      "length":0.0131671,
      "support":0.0,
      "removed":false,
      "sequences":[
        "ID_CEC-21-3192|ST_2|CODE_15033|SX_M|RISK_3|AGE_36|SES_2|SCO_2|CD4_2|DRUG_0|MET_NA|APP_1|RES_1|REC_1|VEN_0|CL_391|NAT_mex|2021-04-06",
        "ID_CEC-21-4242|ST_2|CODE_15033|SX_M|RISK_3|AGE_21|SES_2|SCO_2|CD4_2|DRUG_0|MET_NA|APP_1|RES_1|REC_0|VEN_1|CL_391|NAT_mex|2021-07-08"
      ],
      "attributes":[
        "BULK"
      ]
    },
    {
      "source":423,
      "target":426,
      "directed":false,
      "length":0.00985362,
      "support":0.0,
      "removed":false,
      "sequences":[
        "ID_CEC-21-3192|ST_2|CODE_15033|SX_M|RISK_3|AGE_36|SES_2|SCO_2|CD4_2|DRUG_0|MET_NA|APP_1|RES_1|REC_1|VEN_0|CL_391|NAT_mex|2021-04-06",
        "ID_CEC-22-6536|ST_1|CODE_09014|SX_M|RISK_3|AGE_44|SES_2|SCO_2|CD4_1|DRUG_1|MET_NA|APP_1|RES_1|REC_0|VEN_1|CL_391|NAT_mex|2022-02-18"
      ],
      "attributes":[
        "BULK"
      ]
    },
    {
      "source":423,
      "target":427,
      "directed":false,
      "length":0.0128264,
      "support":0.0,
      "removed":false,
      "sequences":[
        "ID_CEC-21-3192|ST_2|CODE_15033|SX_M|RISK_3|AGE_36|SES_2|SCO_2|CD4_2|DRUG_0|MET_NA|APP_1|RES_1|REC_1|VEN_0|CL_391|NAT_mex|2021-04-06",
        "ID_CEC-22-6748|ST_2|CODE_15033|SX_M|RISK_3|AGE_19|SES_2|SCO_2|CD4_2|DRUG_0|MET_NA|APP_1|RES_2|REC_1|VEN_0|CL_391|NAT_mex|2022-03-10"
      ],
      "attributes":[
        "BULK"
      ]
    },
    {
      "source":423,
      "target":428,
      "directed":false,
      "length":0.00743448,
      "support":0.0,
      "removed":false,
      "sequences":[
        "ID_CEC-21-3192|ST_2|CODE_15033|SX_M|RISK_3|AGE_36|SES_2|SCO_2|CD4_2|DRUG_0|MET_NA|APP_1|RES_1|REC_1|VEN_0|CL_391|NAT_mex|2021-04-06",
        "ID_CEC-22-7723|ST_2|CODE_15033|SX_M|RISK_3|AGE_19|SES_2|SCO_2|CD4_3|DRUG_0|MET_NA|APP_1|RES_1|REC_0|VEN_0|CL_391|NAT_mex|2022-05-30"
      ],
      "attributes":[
        "BULK"
      ]
    },
    {
      "source":423,
      "target":429,
      "directed":false,
      "length":0.0108323,
      "support":0.0,
      "removed":false,
      "sequences":[
        "ID_CEC-21-3192|ST_2|CODE_15033|SX_M|RISK_3|AGE_36|SES_2|SCO_2|CD4_2|DRUG_0|MET_NA|APP_1|RES_1|REC_1|VEN_0|CL_391|NAT_mex|2021-04-06",
        "ID_CEC-22-7904|ST_1|CODE_09005|SX_M|RISK_2|AGE_31|SES_2|SCO_2|CD4_1|DRUG_0|MET_NA|APP_1|RES_1|REC_0|VEN_1|CL_391|NAT_mex|2022-06-09"
      ],
      "attributes":[
        "BULK"
      ]
    },
    {
      "source":423,
      "target":430,
      "directed":false,
      "length":0.00495548,
      "support":0.0,
      "removed":false,
      "sequences":[
        "ID_CEC-21-3192|ST_2|CODE_15033|SX_M|RISK_3|AGE_36|SES_2|SCO_2|CD4_2|DRUG_0|MET_NA|APP_1|RES_1|REC_1|VEN_0|CL_391|NAT_mex|2021-04-06",
        "ID_CEC-22-8784|ST_1|CODE_09003|SX_M|RISK_3|AGE_31|SES_1|SCO_2|CD4_2|DRUG_NA|MET_NA|APP_1|RES_1|REC_0|VEN_1|CL_391|NAT_mex|2022-08-29"
      ],
      "attributes":[
        "BULK"
      ]
    },
    {
      "source":423,
      "target":431,
      "directed":false,
      "length":0.0017619,
      "support":0.0,
      "removed":false,
      "sequences":[
        "ID_CEC-21-3192|ST_2|CODE_15033|SX_M|RISK_3|AGE_36|SES_2|SCO_2|CD4_2|DRUG_0|MET_NA|APP_1|RES_1|REC_1|VEN_0|CL_391|NAT_mex|2021-04-06",
        "ID_CEC-22-9066|ST_1|CODE_09015|SX_M|RISK_3|AGE_30|SES_2|SCO_3|CD4_2|DRUG_0|MET_NA|APP_1|RES_1|REC_0|VEN_0|CL_391|NAT_mex|2022-09-23"
      ],
      "attributes":[
        "BULK"
      ]
    },
    {
      "source":2904,
      "target":2905,
      "directed":false,
      "length":0.00530336,
      "support":0.0,
      "removed":false,
      "sequences":[
        "ID_CEC-21-3193|ST_1|CODE_09007|SX_M|RISK_2|AGE_30|SES_1|SCO_3|CD4_2|DRUG_1|MET_NA|APP_1|RES_1|REC_0|VEN_NA|CL_982|NAT_mex|2021-04-05",
        "ID_CEC-21-3197|ST_1|CODE_09007|SX_M|RISK_3|AGE_29|SES_1|SCO_3|CD4_1|DRUG_0|MET_NA|APP_0|RES_1|REC_0|VEN_0|CL_982|NAT_mex|2021-04-06"
      ],
      "attributes":[
        "BULK"
      ]
    },
    {
      "source":2906,
      "target":2907,
      "directed":false,
      "length":0.00886869,
      "support":0.0,
      "removed":false,
      "sequences":[
        "ID_CEC-21-3196|ST_1|CODE_07106|SX_M|RISK_3|AGE_19|SES_1|SCO_2|CD4_1|DRUG_NA|MET_NA|APP_1|RES_1|REC_0|VEN_NA|CL_983|NAT_mex|2021-04-06",
        "ID_CEC-22-6920|ST_1|CODE_09014|SX_M|RISK_3|AGE_23|SES_2|SCO_2|CD4_1|DRUG_1|MET_NA|APP_1|RES_1|REC_0|VEN_0|CL_983|NAT_mex|2022-03-24"
      ],
      "attributes":[
        "BULK"
      ]
    },
    {
      "source":2909,
      "target":2908,
      "directed":false,
      "length":0.0135452,
      "support":0.0,
      "removed":false,
      "sequences":[
        "ID_CEC-21-3204|ST_1|CODE_09008|SX_M|RISK_3|AGE_30|SES_1|SCO_2|CD4_1|DRUG_0|MET_NA|APP_1|RES_1|REC_0|VEN_0|CL_NA|NAT_mex|2021-04-07",
        "ID_CEC-21-4888|ST_1|CODE_09007|SX_M|RISK_3|AGE_41|SES_2|SCO_2|CD4_1|DRUG_0|MET_NA|APP_NA|RES_1|REC_0|VEN_NA|CL_NA|NAT_mex|2021-09-20"
      ],
      "attributes":[
        "BULK"
      ]
    },
    {
      "source":1537,
      "target":1538,
      "directed":false,
      "length":0.0131692,
      "support":0.0,
      "removed":false,
      "sequences":[
        "ID_CEC-21-3205|ST_1|CODE_09006|SX_M|RISK_3|AGE_26|SES_1|SCO_3|CD4_2|DRUG_1|MET_NA|APP_1|RES_1|REC_0|VEN_1|CL_306|NAT_mex|2021-04-07",
        "ID_CEC-21-4030|ST_1|CODE_09010|SX_M|RISK_3|AGE_45|SES_1|SCO_2|CD4_2|DRUG_1|MET_NA|APP_0|RES_2|REC_0|VEN_1|CL_306|NAT_mex|2021-06-17"
      ],
      "attributes":[
        "BULK"
      ]
    },
    {
      "source":1537,
      "target":1539,
      "directed":false,
      "length":0.0124187,
      "support":0.0,
      "removed":false,
      "sequences":[
        "ID_CEC-21-3205|ST_1|CODE_09006|SX_M|RISK_3|AGE_26|SES_1|SCO_3|CD4_2|DRUG_1|MET_NA|APP_1|RES_1|REC_0|VEN_1|CL_306|NAT_mex|2021-04-07",
        "ID_CEC-22-6655|ST_1|CODE_09006|SX_FT|RISK_4|AGE_23|SES_2|SCO_3|CD4_2|DRUG_1|MET_NA|APP_1|RES_1|REC_0|VEN_0|CL_306|NAT_mex|2022-03-02"
      ],
      "attributes":[
        "BULK"
      ]
    },
    {
      "source":1245,
      "target":1246,
      "directed":false,
      "length":0.0120808,
      "support":0.0,
      "removed":false,
      "sequences":[
        "ID_CEC-21-3208|ST_1|CODE_09003|SX_M|RISK_3|AGE_34|SES_1|SCO_3|CD4_2|DRUG_1|MET_NA|APP_1|RES_1|REC_0|VEN_0|CL_186|NAT_mex|2021-04-07",
        "ID_CEC-21-3294|ST_1|CODE_09011|SX_M|RISK_2|AGE_42|SES_1|SCO_2|CD4_2|DRUG_1|MET_NA|APP_NA|RES_2|REC_0|VEN_NA|CL_186|NAT_mex|2021-04-14"
      ],
      "attributes":[
        "BULK"
      ]
    },
    {
      "source":1245,
      "target":1247,
      "directed":false,
      "length":0.00707789,
      "support":0.0,
      "removed":false,
      "sequences":[
        "ID_CEC-21-3208|ST_1|CODE_09003|SX_M|RISK_3|AGE_34|SES_1|SCO_3|CD4_2|DRUG_1|MET_NA|APP_1|RES_1|REC_0|VEN_0|CL_186|NAT_mex|2021-04-07",
        "ID_CEC-22-9587|ST_1|CODE_09008|SX_M|RISK_3|AGE_26|SES_1|SCO_2|CD4_2|DRUG_1|MET_NA|APP_1|RES_1|REC_1|VEN_0|CL_186|NAT_mex|2022-11-15"
      ],
      "attributes":[
        "BULK"
      ]
    },
    {
      "source":2152,
      "target":2153,
      "directed":false,
      "length":0.0138862,
      "support":0.0,
      "removed":false,
      "sequences":[
        "ID_CEC-21-3217|ST_2|CODE_15058|SX_M|RISK_3|AGE_33|SES_1|SCO_2|CD4_1|DRUG_0|MET_NA|APP_0|RES_1|REC_0|VEN_1|CL_504|NAT_mex|2021-04-08",
        "ID_CEC-21-4463|ST_1|CODE_09010|SX_M|RISK_3|AGE_28|SES_1|SCO_2|CD4_1|DRUG_0|MET_NA|APP_1|RES_1|REC_0|VEN_0|CL_504|NAT_mex|2021-08-04"
      ],
      "attributes":[
        "BULK"
      ]
    },
    {
      "source":123,
      "target":124,
      "directed":false,
      "length":0.0131567,
      "support":0.0,
      "removed":false,
      "sequences":[
        "ID_CEC-21-3218|ST_1|CODE_07106|SX_F|RISK_4|AGE_29|SES_2|SCO_3|CD4_1|DRUG_1|MET_NA|APP_NA|RES_1|REC_0|VEN_NA|CL_75|NAT_mex|2021-04-08",
        "ID_CEC-21-3354|ST_1|CODE_09007|SX_M|RISK_3|AGE_27|SES_1|SCO_2|CD4_2|DRUG_1|MET_NA|APP_1|RES_1|REC_0|VEN_0|CL_75|NAT_mex|2021-04-19"
      ],
      "attributes":[
        "BULK"
      ]
    },
    {
      "source":123,
      "target":110,
      "directed":false,
      "length":0.0106471,
      "support":0.0,
      "removed":false,
      "sequences":[
        "ID_CEC-21-3218|ST_1|CODE_07106|SX_F|RISK_4|AGE_29|SES_2|SCO_3|CD4_1|DRUG_1|MET_NA|APP_NA|RES_1|REC_0|VEN_NA|CL_75|NAT_mex|2021-04-08",
        "ID_CEC-21-3424|ST_1|CODE_09007|SX_M|RISK_3|AGE_22|SES_1|SCO_2|CD4_1|DRUG_0|MET_NA|APP_1|RES_1|REC_0|VEN_1|CL_75|NAT_mex|2021-04-23"
      ],
      "attributes":[
        "BULK"
      ]
    },
    {
      "source":123,
      "target":111,
      "directed":false,
      "length":0.0113753,
      "support":0.0,
      "removed":false,
      "sequences":[
        "ID_CEC-21-3218|ST_1|CODE_07106|SX_F|RISK_4|AGE_29|SES_2|SCO_3|CD4_1|DRUG_1|MET_NA|APP_NA|RES_1|REC_0|VEN_NA|CL_75|NAT_mex|2021-04-08",
        "ID_CEC-21-3612|ST_2|CODE_15020|SX_M|RISK_3|AGE_22|SES_2|SCO_2|CD4_1|DRUG_1|MET_NA|APP_1|RES_1|REC_0|VEN_NA|CL_75|NAT_mex|2021-05-12"
      ],
      "attributes":[
        "BULK"
      ]
    },
    {
      "source":123,
      "target":112,
      "directed":false,
      "length":0.0128012,
      "support":0.0,
      "removed":false,
      "sequences":[
        "ID_CEC-21-3218|ST_1|CODE_07106|SX_F|RISK_4|AGE_29|SES_2|SCO_3|CD4_1|DRUG_1|MET_NA|APP_NA|RES_1|REC_0|VEN_NA|CL_75|NAT_mex|2021-04-08",
        "ID_CEC-21-3817|ST_1|CODE_07106|SX_M|RISK_3|AGE_23|SES_2|SCO_2|CD4_2|DRUG_1|MET_NA|APP_1|RES_1|REC_0|VEN_0|CL_75|NAT_mex|2021-05-31"
      ],
      "attributes":[
        "BULK"
      ]
    },
    {
      "source":123,
      "target":117,
      "directed":false,
      "length":0.0110226,
      "support":0.0,
      "removed":false,
      "sequences":[
        "ID_CEC-21-3218|ST_1|CODE_07106|SX_F|RISK_4|AGE_29|SES_2|SCO_3|CD4_1|DRUG_1|MET_NA|APP_NA|RES_1|REC_0|VEN_NA|CL_75|NAT_mex|2021-04-08",
        "ID_CEC-22-6144|ST_2|CODE_15109|SX_M|RISK_3|AGE_25|SES_2|SCO_2|CD4_1|DRUG_1|MET_NA|APP_1|RES_1|REC_0|VEN_1|CL_75|NAT_mex|2022-01-17"
      ],
      "attributes":[
        "BULK"
      ]
    },
    {
      "source":123,
      "target":118,
      "directed":false,
      "length":0.00922051,
      "support":0.0,
      "removed":false,
      "sequences":[
        "ID_CEC-21-3218|ST_1|CODE_07106|SX_F|RISK_4|AGE_29|SES_2|SCO_3|CD4_1|DRUG_1|MET_NA|APP_NA|RES_1|REC_0|VEN_NA|CL_75|NAT_mex|2021-04-08",
        "ID_CEC-22-6626|ST_2|CODE_15081|SX_M|RISK_3|AGE_27|SES_1|SCO_2|CD4_1|DRUG_0|MET_NA|APP_1|RES_1|REC_0|VEN_1|CL_75|NAT_mex|2022-02-28"
      ],
      "attributes":[
        "BULK"
      ]
    },
    {
      "source":2038,
      "target":2039,
      "directed":false,
      "length":0.00565114,
      "support":0.0,
      "removed":false,
      "sequences":[
        "ID_CEC-21-3220|ST_2|CODE_15033|SX_M|RISK_3|AGE_27|SES_2|SCO_2|CD4_2|DRUG_0|MET_NA|APP_0|RES_2|REC_0|VEN_0|CL_596|NAT_mex|2021-04-08",
        "ID_CEC-22-8155|ST_1|CODE_09011|SX_M|RISK_3|AGE_24|SES_2|SCO_2|CD4_1|DRUG_0|MET_NA|APP_0|RES_2|REC_0|VEN_0|CL_596|NAT_mex|2022-07-01"
      ],
      "attributes":[
        "BULK"
      ]
    },
    {
      "source":891,
      "target":892,
      "directed":false,
      "length":0.0049453,
      "support":0.0,
      "removed":false,
      "sequences":[
        "ID_CEC-21-3221|ST_1|CODE_07106|SX_M|RISK_3|AGE_22|SES_2|SCO_3|CD4_2|DRUG_0|MET_NA|APP_0|RES_1|REC_0|VEN_0|CL_400|NAT_mex|2021-04-08",
        "ID_CEC-21-4439|ST_1|CODE_07106|SX_M|RISK_3|AGE_34|SES_2|SCO_2|CD4_2|DRUG_1|MET_NA|APP_1|RES_1|REC_0|VEN_1|CL_400|NAT_mex|2021-08-03"
      ],
      "attributes":[
        "BULK"
      ]
    },
    {
      "source":891,
      "target":893,
      "directed":false,
      "length":0.0120963,
      "support":0.0,
      "removed":false,
      "sequences":[
        "ID_CEC-21-3221|ST_1|CODE_07106|SX_M|RISK_3|AGE_22|SES_2|SCO_3|CD4_2|DRUG_0|MET_NA|APP_0|RES_1|REC_0|VEN_0|CL_400|NAT_mex|2021-04-08",
        "ID_CEC-21-5412|ST_1|CODE_09014|SX_M|RISK_3|AGE_44|SES_2|SCO_3|CD4_3|DRUG_0|MET_NA|APP_1|RES_1|REC_1|VEN_0|CL_400|NAT_mex|2021-10-29"
      ],
      "attributes":[
        "BULK"
      ]
    },
    {
      "source":891,
      "target":894,
      "directed":false,
      "length":0.00565456,
      "support":0.0,
      "removed":false,
      "sequences":[
        "ID_CEC-21-3221|ST_1|CODE_07106|SX_M|RISK_3|AGE_22|SES_2|SCO_3|CD4_2|DRUG_0|MET_NA|APP_0|RES_1|REC_0|VEN_0|CL_400|NAT_mex|2021-04-08",
        "ID_CEC-21-5567|ST_1|CODE_09006|SX_M|RISK_3|AGE_27|SES_2|SCO_2|CD4_1|DRUG_1|MET_NA|APP_0|RES_1|REC_0|VEN_0|CL_400|NAT_mex|2021-11-17"
      ],
      "attributes":[
        "BULK"
      ]
    },
    {
      "source":891,
      "target":895,
      "directed":false,
      "length":0.0110161,
      "support":0.0,
      "removed":false,
      "sequences":[
        "ID_CEC-21-3221|ST_1|CODE_07106|SX_M|RISK_3|AGE_22|SES_2|SCO_3|CD4_2|DRUG_0|MET_NA|APP_0|RES_1|REC_0|VEN_0|CL_400|NAT_mex|2021-04-08",
        "ID_CEC-22-6799|ST_1|CODE_09003|SX_M|RISK_3|AGE_36|SES_1|SCO_2|CD4_2|DRUG_0|MET_NA|APP_1|RES_1|REC_0|VEN_1|CL_400|NAT_mex|2022-03-15"
      ],
      "attributes":[
        "BULK"
      ]
    },
    {
      "source":891,
      "target":896,
      "directed":false,
      "length":0.0131583,
      "support":0.0,
      "removed":false,
      "sequences":[
        "ID_CEC-21-3221|ST_1|CODE_07106|SX_M|RISK_3|AGE_22|SES_2|SCO_3|CD4_2|DRUG_0|MET_NA|APP_0|RES_1|REC_0|VEN_0|CL_400|NAT_mex|2021-04-08",
        "ID_CEC-22-9567|ST_1|CODE_09006|SX_M|RISK_3|AGE_27|SES_2|SCO_3|CD4_1|DRUG_0|MET_NA|APP_1|RES_1|REC_0|VEN_1|CL_400|NAT_mex|2022-11-11"
      ],
      "attributes":[
        "BULK"
      ]
    },
    {
      "source":991,
      "target":992,
      "directed":false,
      "length":0.00352824,
      "support":0.0,
      "removed":false,
      "sequences":[
        "ID_CEC-21-3223|ST_1|CODE_09007|SX_M|RISK_3|AGE_24|SES_2|SCO_2|CD4_2|DRUG_1|MET_NA|APP_1|RES_2|REC_1|VEN_1|CL_404|NAT_mex|2021-04-07",
        "ID_CEC-22-6372|ST_1|CODE_09003|SX_M|RISK_3|AGE_27|SES_2|SCO_2|CD4_2|DRUG_0|MET_NA|APP_0|RES_2|REC_0|VEN_0|CL_404|NAT_mex|2022-02-04"
      ],
      "attributes":[
        "BULK"
      ]
    },
    {
      "source":991,
      "target":993,
      "directed":false,
      "length":0.00246784,
      "support":0.0,
      "removed":false,
      "sequences":[
        "ID_CEC-21-3223|ST_1|CODE_09007|SX_M|RISK_3|AGE_24|SES_2|SCO_2|CD4_2|DRUG_1|MET_NA|APP_1|RES_2|REC_1|VEN_1|CL_404|NAT_mex|2021-04-07",
        "ID_CEC-22-6531|ST_1|CODE_09007|SX_M|RISK_3|AGE_26|SES_1|SCO_2|CD4_1|DRUG_1|MET_NA|APP_1|RES_2|REC_0|VEN_1|CL_404|NAT_mex|2022-02-18"
      ],
      "attributes":[
        "BULK"
      ]
    },
    {
      "source":991,
      "target":994,
      "directed":false,
      "length":0.00779381,
      "support":0.0,
      "removed":false,
      "sequences":[
        "ID_CEC-21-3223|ST_1|CODE_09007|SX_M|RISK_3|AGE_24|SES_2|SCO_2|CD4_2|DRUG_1|MET_NA|APP_1|RES_2|REC_1|VEN_1|CL_404|NAT_mex|2021-04-07",
        "ID_CEC-22-6886|ST_1|CODE_09012|SX_M|RISK_3|AGE_39|SES_1|SCO_2|CD4_1|DRUG_1|MET_NA|APP_0|RES_2|REC_0|VEN_0|CL_NA|NAT_mex|2022-03-23"
      ],
      "attributes":[
        "BULK"
      ]
    },
    {
      "source":1330,
      "target":1331,
      "directed":false,
      "length":0.000704102,
      "support":0.0,
      "removed":false,
      "sequences":[
        "ID_CEC-21-3224|ST_2|CODE_15058|SX_F|RISK_NA|AGE_38|SES_2|SCO_1|CD4_1|DRUG_1|MET_NA|APP_NA|RES_1|REC_0|VEN_NA|CL_418|NAT_mex|2021-04-08",
        "ID_CEC-21-3225|ST_2|CODE_15058|SX_M|RISK_2|AGE_27|SES_2|SCO_2|CD4_1|DRUG_1|MET_NA|APP_NA|RES_1|REC_0|VEN_NA|CL_418|NAT_mex|2021-04-08"
      ],
      "attributes":[
        "BULK"
      ]
    },
    {
      "source":1330,
      "target":1332,
      "directed":false,
      "length":0.0106472,
      "support":0.0,
      "removed":false,
      "sequences":[
        "ID_CEC-21-3224|ST_2|CODE_15058|SX_F|RISK_NA|AGE_38|SES_2|SCO_1|CD4_1|DRUG_1|MET_NA|APP_NA|RES_1|REC_0|VEN_NA|CL_418|NAT_mex|2021-04-08",
        "ID_CEC-21-3878|ST_1|CODE_07106|SX_M|RISK_3|AGE_40|SES_2|SCO_2|CD4_2|DRUG_1|MET_NA|APP_1|RES_1|REC_0|VEN_0|CL_418|NAT_mex|2021-06-04"
      ],
      "attributes":[
        "BULK"
      ]
    },
    {
      "source":1330,
      "target":1333,
      "directed":false,
      "length":0.0106432,
      "support":0.0,
      "removed":false,
      "sequences":[
        "ID_CEC-21-3224|ST_2|CODE_15058|SX_F|RISK_NA|AGE_38|SES_2|SCO_1|CD4_1|DRUG_1|MET_NA|APP_NA|RES_1|REC_0|VEN_NA|CL_418|NAT_mex|2021-04-08",
        "ID_CEC-21-4532|ST_1|CODE_09014|SX_M|RISK_3|AGE_32|SES_2|SCO_3|CD4_2|DRUG_1|MET_NA|APP_NA|RES_1|REC_0|VEN_1|CL_418|NAT_mex|2021-08-10"
      ],
      "attributes":[
        "BULK"
      ]
    },
    {
      "source":1331,
      "target":1332,
      "directed":false,
      "length":0.00921397,
      "support":0.0,
      "removed":false,
      "sequences":[
        "ID_CEC-21-3225|ST_2|CODE_15058|SX_M|RISK_2|AGE_27|SES_2|SCO_2|CD4_1|DRUG_1|MET_NA|APP_NA|RES_1|REC_0|VEN_NA|CL_418|NAT_mex|2021-04-08",
        "ID_CEC-21-3878|ST_1|CODE_07106|SX_M|RISK_3|AGE_40|SES_2|SCO_2|CD4_2|DRUG_1|MET_NA|APP_1|RES_1|REC_0|VEN_0|CL_418|NAT_mex|2021-06-04"
      ],
      "attributes":[
        "BULK"
      ]
    },
    {
      "source":1331,
      "target":1333,
      "directed":false,
      "length":0.00921093,
      "support":0.0,
      "removed":false,
      "sequences":[
        "ID_CEC-21-3225|ST_2|CODE_15058|SX_M|RISK_2|AGE_27|SES_2|SCO_2|CD4_1|DRUG_1|MET_NA|APP_NA|RES_1|REC_0|VEN_NA|CL_418|NAT_mex|2021-04-08",
        "ID_CEC-21-4532|ST_1|CODE_09014|SX_M|RISK_3|AGE_32|SES_2|SCO_3|CD4_2|DRUG_1|MET_NA|APP_NA|RES_1|REC_0|VEN_1|CL_418|NAT_mex|2021-08-10"
      ],
      "attributes":[
        "BULK"
      ]
    },
    {
      "source":1331,
      "target":1334,
      "directed":false,
      "length":0.0138655,
      "support":0.0,
      "removed":false,
      "sequences":[
        "ID_CEC-21-3225|ST_2|CODE_15058|SX_M|RISK_2|AGE_27|SES_2|SCO_2|CD4_1|DRUG_1|MET_NA|APP_NA|RES_1|REC_0|VEN_NA|CL_418|NAT_mex|2021-04-08",
        "ID_CEC-22-7129|ST_1|CODE_07106|SX_M|RISK_3|AGE_29|SES_2|SCO_3|CD4_1|DRUG_1|MET_NA|APP_1|RES_1|REC_0|VEN_1|CL_418|NAT_mex|2022-04-11"
      ],
      "attributes":[
        "BULK"
      ]
    },
    {
      "source":1337,
      "target":1338,
      "directed":false,
      "length":0.00849787,
      "support":0.0,
      "removed":false,
      "sequences":[
        "ID_CEC-21-3226|ST_1|CODE_09010|SX_M|RISK_3|AGE_21|SES_2|SCO_3|CD4_1|DRUG_0|MET_NA|APP_0|RES_1|REC_0|VEN_1|CL_451|NAT_mex|2021-04-08",
        "ID_CEC-21-5355|ST_2|CODE_15057|SX_M|RISK_3|AGE_21|SES_1|SCO_2|CD4_1|DRUG_0|MET_NA|APP_1|RES_1|REC_0|VEN_0|CL_451|NAT_mex|2021-10-26"
      ],
      "attributes":[
        "BULK"
      ]
    },
    {
      "source":1337,
      "target":1335,
      "directed":false,
      "length":0.0077849,
      "support":0.0,
      "removed":false,
      "sequences":[
        "ID_CEC-21-3226|ST_1|CODE_09010|SX_M|RISK_3|AGE_21|SES_2|SCO_3|CD4_1|DRUG_0|MET_NA|APP_0|RES_1|REC_0|VEN_1|CL_451|NAT_mex|2021-04-08",
        "ID_CEC-22-6225|ST_2|CODE_15057|SX_M|RISK_3|AGE_21|SES_1|SCO_2|CD4_1|DRUG_1|MET_NA|APP_1|RES_3|REC_0|VEN_0|CL_451|NAT_mex|2022-01-24"
      ],
      "attributes":[
        "BULK"
      ]
    },
    {
      "source":1337,
      "target":1336,
      "directed":false,
      "length":0.00885516,
      "support":0.0,
      "removed":false,
      "sequences":[
        "ID_CEC-21-3226|ST_1|CODE_09010|SX_M|RISK_3|AGE_21|SES_2|SCO_3|CD4_1|DRUG_0|MET_NA|APP_0|RES_1|REC_0|VEN_1|CL_451|NAT_mex|2021-04-08",
        "ID_CEC-22-7486|ST_1|CODE_09014|SX_M|RISK_3|AGE_40|SES_2|SCO_3|CD4_2|DRUG_0|MET_NA|APP_0|RES_1|REC_0|VEN_0|CL_451|NAT_mex|2022-05-12"
      ],
      "attributes":[
        "BULK"
      ]
    },
    {
      "source":2910,
      "target":2911,
      "directed":false,
      "length":0.00317325,
      "support":0.0,
      "removed":false,
      "sequences":[
        "ID_CEC-21-3229|ST_1|CODE_09003|SX_F|RISK_1|AGE_24|SES_1|SCO_1|CD4_2|DRUG_1|MET_NA|APP_NA|RES_1|REC_0|VEN_NA|CL_25|NAT_mex|2021-04-09",
        "ID_CEC-22-9734|ST_1|CODE_09011|SX_M|RISK_3|AGE_31|SES_2|SCO_2|CD4_1|DRUG_1|MET_NA|APP_0|RES_1|REC_0|VEN_0|CL_25|NAT_mex|2022-12-01"
      ],
      "attributes":[
        "BULK"
      ]
    },
    {
      "source":2913,
      "target":2912,
      "directed":false,
      "length":0.00282238,
      "support":0.0,
      "removed":false,
      "sequences":[
        "ID_CEC-21-3233|ST_2|CODE_15042|SX_M|RISK_3|AGE_22|SES_1|SCO_3|CD4_1|DRUG_0|MET_NA|APP_1|RES_6|REC_0|VEN_1|CL_984|NAT_mex|2021-04-09",
        "ID_CEC-21-4088|ST_1|CODE_09003|SX_M|RISK_3|AGE_24|SES_1|SCO_2|CD4_1|DRUG_0|MET_NA|APP_1|RES_5|REC_0|VEN_0|CL_984|NAT_mex|2021-06-23"
      ],
      "attributes":[
        "BULK"
      ]
    },
    {
      "source":905,
      "target":906,
      "directed":false,
      "length":0.000704587,
      "support":0.0,
      "removed":false,
      "sequences":[
        "ID_CEC-21-3236|ST_2|CODE_15058|SX_M|RISK_3|AGE_23|SES_2|SCO_2|CD4_1|DRUG_0|MET_NA|APP_1|RES_5|REC_0|VEN_0|CL_333|NAT_mex|2021-04-09",
        "ID_CEC-21-3283|ST_1|CODE_09015|SX_M|RISK_3|AGE_22|SES_2|SCO_2|CD4_1|DRUG_0|MET_NA|APP_1|RES_5|REC_0|VEN_0|CL_333|NAT_mex|2021-04-13"
      ],
      "attributes":[
        "BULK"
      ]
    },
    {
      "source":905,
      "target":907,
      "directed":false,
      "length":0.00176199,
      "support":0.0,
      "removed":false,
      "sequences":[
        "ID_CEC-21-3236|ST_2|CODE_15058|SX_M|RISK_3|AGE_23|SES_2|SCO_2|CD4_1|DRUG_0|MET_NA|APP_1|RES_5|REC_0|VEN_0|CL_333|NAT_mex|2021-04-09",
        "ID_CEC-21-4849|ST_1|CODE_09014|SX_M|RISK_3|AGE_33|SES_1|SCO_3|CD4_1|DRUG_1|MET_NA|APP_0|RES_5|REC_0|VEN_0|CL_333|NAT_mex|2021-09-14"
      ],
      "attributes":[
        "BULK"
      ]
    },
    {
      "source":905,
      "target":908,
      "directed":false,
      "length":0.00388796,
      "support":0.0,
      "removed":false,
      "sequences":[
        "ID_CEC-21-3236|ST_2|CODE_15058|SX_M|RISK_3|AGE_23|SES_2|SCO_2|CD4_1|DRUG_0|MET_NA|APP_1|RES_5|REC_0|VEN_0|CL_333|NAT_mex|2021-04-09",
        "ID_CEC-22-6593|ST_2|CODE_15081|SX_M|RISK_3|AGE_40|SES_2|SCO_1|CD4_1|DRUG_1|MET_NA|APP_1|RES_5|REC_0|VEN_0|CL_333|NAT_mex|2022-02-24"
      ],
      "attributes":[
        "BULK"
      ]
    },
    {
      "source":905,
      "target":909,
      "directed":false,
      "length":0.0038813,
      "support":0.0,
      "removed":false,
      "sequences":[
        "ID_CEC-21-3236|ST_2|CODE_15058|SX_M|RISK_3|AGE_23|SES_2|SCO_2|CD4_1|DRUG_0|MET_NA|APP_1|RES_5|REC_0|VEN_0|CL_333|NAT_mex|2021-04-09",
        "ID_CEC-22-7841|ST_2|CODE_15081|SX_M|RISK_3|AGE_19|SES_2|SCO_2|CD4_2|DRUG_0|MET_NA|APP_1|RES_5|REC_0|VEN_0|CL_333|NAT_mex|2022-06-06"
      ],
      "attributes":[
        "BULK"
      ]
    },
    {
      "source":905,
      "target":910,
      "directed":false,
      "length":0.00317647,
      "support":0.0,
      "removed":false,
      "sequences":[
        "ID_CEC-21-3236|ST_2|CODE_15058|SX_M|RISK_3|AGE_23|SES_2|SCO_2|CD4_1|DRUG_0|MET_NA|APP_1|RES_5|REC_0|VEN_0|CL_333|NAT_mex|2021-04-09",
        "ID_CEC-22-8480|ST_1|CODE_09015|SX_M|RISK_3|AGE_29|SES_1|SCO_2|CD4_2|DRUG_1|MET_NA|APP_1|RES_5|REC_0|VEN_1|CL_333|NAT_mex|2022-08-04"
      ],
      "attributes":[
        "BULK"
      ]
    },
    {
      "source":190,
      "target":192,
      "directed":false,
      "length":0.0117415,
      "support":0.0,
      "removed":false,
      "sequences":[
        "ID_CEC-21-3240|ST_2|CODE_15104|SX_M|RISK_3|AGE_22|SES_2|SCO_2|CD4_1|DRUG_1|MET_NA|APP_1|RES_1|REC_0|VEN_0|CL_194|NAT_mex|2021-04-09",
        "ID_CEC-21-4787|ST_1|CODE_09002|SX_M|RISK_3|AGE_23|SES_1|SCO_2|CD4_2|DRUG_0|MET_NA|APP_0|RES_1|REC_0|VEN_0|CL_194|NAT_mex|2021-09-08"
      ],
      "attributes":[
        "BULK"
      ]
    },
    {
      "source":190,
      "target":193,
      "directed":false,
      "length":0.0135356,
      "support":0.0,
      "removed":false,
      "sequences":[
        "ID_CEC-21-3240|ST_2|CODE_15104|SX_M|RISK_3|AGE_22|SES_2|SCO_2|CD4_1|DRUG_1|MET_NA|APP_1|RES_1|REC_0|VEN_0|CL_194|NAT_mex|2021-04-09",
        "ID_CEC-21-5727|ST_2|CODE_15013|SX_M|RISK_3|AGE_21|SES_1|SCO_2|CD4_2|DRUG_1|MET_NA|APP_1|RES_1|REC_0|VEN_1|CL_194|NAT_mex|2021-11-29"
      ],
      "attributes":[
        "BULK"
      ]
    },
    {
      "source":190,
      "target":194,
      "directed":false,
      "length":0.0128085,
      "support":0.0,
      "removed":false,
      "sequences":[
        "ID_CEC-21-3240|ST_2|CODE_15104|SX_M|RISK_3|AGE_22|SES_2|SCO_2|CD4_1|DRUG_1|MET_NA|APP_1|RES_1|REC_0|VEN_0|CL_194|NAT_mex|2021-04-09",
        "ID_CEC-22-6051|ST_2|CODE_15081|SX_M|RISK_3|AGE_25|SES_2|SCO_2|CD4_1|DRUG_0|MET_NA|APP_1|RES_1|REC_0|VEN_1|CL_194|NAT_mex|2022-01-10"
      ],
      "attributes":[
        "BULK"
      ]
    },
    {
      "source":190,
      "target":198,
      "directed":false,
      "length":0.00247045,
      "support":0.0,
      "removed":false,
      "sequences":[
        "ID_CEC-21-3240|ST_2|CODE_15104|SX_M|RISK_3|AGE_22|SES_2|SCO_2|CD4_1|DRUG_1|MET_NA|APP_1|RES_1|REC_0|VEN_0|CL_194|NAT_mex|2021-04-09",
        "ID_CEC-22-6838|ST_2|CODE_15033|SX_M|RISK_3|AGE_21|SES_1|SCO_2|CD4_1|DRUG_0|MET_NA|APP_1|RES_1|REC_0|VEN_1|CL_194|NAT_mex|2022-03-16"
      ],
      "attributes":[
        "BULK"
      ]
    },
    {
      "source":190,
      "target":201,
      "directed":false,
      "length":0.00141031,
      "support":0.0,
      "removed":false,
      "sequences":[
        "ID_CEC-21-3240|ST_2|CODE_15104|SX_M|RISK_3|AGE_22|SES_2|SCO_2|CD4_1|DRUG_1|MET_NA|APP_1|RES_1|REC_0|VEN_0|CL_194|NAT_mex|2021-04-09",
        "ID_CEC-22-8075|ST_2|CODE_15104|SX_M|RISK_3|AGE_20|SES_2|SCO_2|CD4_2|DRUG_1|MET_NA|APP_1|RES_1|REC_0|VEN_1|CL_194|NAT_mex|2022-06-24"
      ],
      "attributes":[
        "BULK"
      ]
    },
    {
      "source":32,
      "target":0,
      "directed":false,
      "length":0.00423691,
      "support":0.0,
      "removed":false,
      "sequences":[
        "ID_CEC-21-3253|ST_1|CODE_09002|SX_M|RISK_3|AGE_40|SES_2|SCO_3|CD4_2|DRUG_1|MET_NA|APP_1|RES_1|REC_0|VEN_0|CL_304|NAT_mex|2021-04-12",
        "ID_CEC-21-3451|ST_1|CODE_09002|SX_M|RISK_3|AGE_28|SES_2|SCO_3|CD4_3|DRUG_1|MET_1|APP_1|RES_1|REC_0|VEN_1|CL_304|NAT_mex|2021-04-26"
      ],
      "attributes":[
        "BULK"
      ]
    },
    {
      "source":32,
      "target":1,
      "directed":false,
      "length":0.00601432,
      "support":0.0,
      "removed":false,
      "sequences":[
        "ID_CEC-21-3253|ST_1|CODE_09002|SX_M|RISK_3|AGE_40|SES_2|SCO_3|CD4_2|DRUG_1|MET_NA|APP_1|RES_1|REC_0|VEN_0|CL_304|NAT_mex|2021-04-12",
        "ID_CEC-21-3503|ST_1|CODE_09015|SX_M|RISK_3|AGE_38|SES_2|SCO_3|CD4_2|DRUG_1|MET_NA|APP_1|RES_1|REC_0|VEN_1|CL_304|NAT_ven|2021-04-30"
      ],
      "attributes":[
        "BULK"
      ]
    },
    {
      "source":32,
      "target":2,
      "directed":false,
      "length":0.00530658,
      "support":0.0,
      "removed":false,
      "sequences":[
        "ID_CEC-21-3253|ST_1|CODE_09002|SX_M|RISK_3|AGE_40|SES_2|SCO_3|CD4_2|DRUG_1|MET_NA|APP_1|RES_1|REC_0|VEN_0|CL_304|NAT_mex|2021-04-12",
        "ID_CEC-21-3596|ST_1|CODE_09015|SX_M|RISK_3|AGE_33|SES_2|SCO_3|CD4_3|DRUG_0|MET_NA|APP_1|RES_1|REC_0|VEN_0|CL_304|NAT_mex|2021-05-10"
      ],
      "attributes":[
        "BULK"
      ]
    },
    {
      "source":32,
      "target":3,
      "directed":false,
      "length":0.0070781,
      "support":0.0,
      "removed":false,
      "sequences":[
        "ID_CEC-21-3253|ST_1|CODE_09002|SX_M|RISK_3|AGE_40|SES_2|SCO_3|CD4_2|DRUG_1|MET_NA|APP_1|RES_1|REC_0|VEN_0|CL_304|NAT_mex|2021-04-12",
        "ID_CEC-21-3915|ST_1|CODE_09014|SX_M|RISK_3|AGE_29|SES_1|SCO_3|CD4_3|DRUG_1|MET_NA|APP_0|RES_1|REC_0|VEN_0|CL_304|NAT_mex|2021-06-08"
      ],
      "attributes":[
        "BULK"
      ]
    },
    {
      "source":32,
      "target":4,
      "directed":false,
      "length":0.00423691,
      "support":0.0,
      "removed":false,
      "sequences":[
        "ID_CEC-21-3253|ST_1|CODE_09002|SX_M|RISK_3|AGE_40|SES_2|SCO_3|CD4_2|DRUG_1|MET_NA|APP_1|RES_1|REC_0|VEN_0|CL_304|NAT_mex|2021-04-12",
        "ID_CEC-21-3968|ST_1|CODE_09016|SX_M|RISK_3|AGE_29|SES_2|SCO_2|CD4_2|DRUG_1|MET_NA|APP_1|RES_1|REC_1|VEN_0|CL_304|NAT_ven|2021-06-11"
      ],
      "attributes":[
        "BULK"
      ]
    },
    {
      "source":32,
      "target":5,
      "directed":false,
      "length":0.0117218,
      "support":0.0,
      "removed":false,
      "sequences":[
        "ID_CEC-21-3253|ST_1|CODE_09002|SX_M|RISK_3|AGE_40|SES_2|SCO_3|CD4_2|DRUG_1|MET_NA|APP_1|RES_1|REC_0|VEN_0|CL_304|NAT_mex|2021-04-12",
        "ID_CEC-21-3994|ST_2|CODE_15057|SX_M|RISK_3|AGE_30|SES_1|SCO_3|CD4_2|DRUG_1|MET_NA|APP_1|RES_2|REC_0|VEN_1|CL_304|NAT_mex|2021-06-15"
      ],
      "attributes":[
        "BULK"
      ]
    },
    {
      "source":32,
      "target":6,
      "directed":false,
      "length":0.00672833,
      "support":0.0,
      "removed":false,
      "sequences":[
        "ID_CEC-21-3253|ST_1|CODE_09002|SX_M|RISK_3|AGE_40|SES_2|SCO_3|CD4_2|DRUG_1|MET_NA|APP_1|RES_1|REC_0|VEN_0|CL_304|NAT_mex|2021-04-12",
        "ID_CEC-21-4447|ST_1|CODE_09012|SX_M|RISK_3|AGE_22|SES_2|SCO_3|CD4_2|DRUG_1|MET_NA|APP_1|RES_1|REC_1|VEN_NA|CL_304|NAT_mex|2021-08-03"
      ],
      "attributes":[
        "BULK"
      ]
    },
    {
      "source":32,
      "target":7,
      "directed":false,
      "length":0.00850678,
      "support":0.0,
      "removed":false,
      "sequences":[
        "ID_CEC-21-3253|ST_1|CODE_09002|SX_M|RISK_3|AGE_40|SES_2|SCO_3|CD4_2|DRUG_1|MET_NA|APP_1|RES_1|REC_0|VEN_0|CL_304|NAT_mex|2021-04-12",
        "ID_CEC-21-4456|ST_1|CODE_09010|SX_M|RISK_3|AGE_50|SES_2|SCO_2|CD4_2|DRUG_NA|MET_NA|APP_NA|RES_1|REC_0|VEN_NA|CL_304|NAT_mex|2021-08-04"
      ],
      "attributes":[
        "BULK"
      ]
    },
    {
      "source":32,
      "target":8,
      "directed":false,
      "length":0.00850678,
      "support":0.0,
      "removed":false,
      "sequences":[
        "ID_CEC-21-3253|ST_1|CODE_09002|SX_M|RISK_3|AGE_40|SES_2|SCO_3|CD4_2|DRUG_1|MET_NA|APP_1|RES_1|REC_0|VEN_0|CL_304|NAT_mex|2021-04-12",
        "ID_CEC-21-4481|ST_1|CODE_09007|SX_M|RISK_NA|AGE_33|SES_2|SCO_2|CD4_1|DRUG_0|MET_NA|APP_NA|RES_1|REC_0|VEN_NA|CL_304|NAT_mex|2021-08-06"
      ],
      "attributes":[
        "BULK"
      ]
    },
    {
      "source":32,
      "target":9,
      "directed":false,
      "length":0.00850678,
      "support":0.0,
      "removed":false,
      "sequences":[
        "ID_CEC-21-3253|ST_1|CODE_09002|SX_M|RISK_3|AGE_40|SES_2|SCO_3|CD4_2|DRUG_1|MET_NA|APP_1|RES_1|REC_0|VEN_0|CL_304|NAT_mex|2021-04-12",
        "ID_CEC-21-4482|ST_1|CODE_09007|SX_M|RISK_3|AGE_51|SES_2|SCO_2|CD4_2|DRUG_0|MET_NA|APP_1|RES_1|REC_1|VEN_NA|CL_304|NAT_mex|2021-08-06"
      ],
      "attributes":[
        "BULK"
      ]
    },
    {
      "source":32,
      "target":10,
      "directed":false,
      "length":0.00708297,
      "support":0.0,
      "removed":false,
      "sequences":[
        "ID_CEC-21-3253|ST_1|CODE_09002|SX_M|RISK_3|AGE_40|SES_2|SCO_3|CD4_2|DRUG_1|MET_NA|APP_1|RES_1|REC_0|VEN_0|CL_304|NAT_mex|2021-04-12",
        "ID_CEC-21-4512|ST_2|CODE_15037|SX_M|RISK_3|AGE_32|SES_1|SCO_3|CD4_3|DRUG_1|MET_NA|APP_1|RES_1|REC_0|VEN_1|CL_304|NAT_mex|2021-08-09"
      ],
      "attributes":[
        "BULK"
      ]
    },
    {
      "source":32,
      "target":11,
      "directed":false,
      "length":0.00779,
      "support":0.0,
      "removed":false,
      "sequences":[
        "ID_CEC-21-3253|ST_1|CODE_09002|SX_M|RISK_3|AGE_40|SES_2|SCO_3|CD4_2|DRUG_1|MET_NA|APP_1|RES_1|REC_0|VEN_0|CL_304|NAT_mex|2021-04-12",
        "ID_CEC-21-5414|ST_1|CODE_09002|SX_M|RISK_3|AGE_37|SES_2|SCO_2|CD4_1|DRUG_1|MET_NA|APP_1|RES_1|REC_0|VEN_0|CL_304|NAT_mex|2021-11-01"
      ],
      "attributes":[
        "BULK"
      ]
    },
    {
      "source":32,
      "target":12,
      "directed":false,
      "length":0.00779184,
      "support":0.0,
      "removed":false,
      "sequences":[
        "ID_CEC-21-3253|ST_1|CODE_09002|SX_M|RISK_3|AGE_40|SES_2|SCO_3|CD4_2|DRUG_1|MET_NA|APP_1|RES_1|REC_0|VEN_0|CL_304|NAT_mex|2021-04-12",
        "ID_CEC-21-5819|ST_1|CODE_09007|SX_M|RISK_3|AGE_26|SES_2|SCO_3|CD4_1|DRUG_0|MET_NA|APP_1|RES_1|REC_0|VEN_1|CL_304|NAT_mex|2021-12-06"
      ],
      "attributes":[
        "BULK"
      ]
    },
    {
      "source":32,
      "target":13,
      "directed":false,
      "length":0.005664,
      "support":0.0,
      "removed":false,
      "sequences":[
        "ID_CEC-21-3253|ST_1|CODE_09002|SX_M|RISK_3|AGE_40|SES_2|SCO_3|CD4_2|DRUG_1|MET_NA|APP_1|RES_1|REC_0|VEN_0|CL_304|NAT_mex|2021-04-12",
        "ID_CEC-22-5996|ST_1|CODE_07106|SX_M|RISK_3|AGE_28|SES_2|SCO_2|CD4_1|DRUG_1|MET_NA|APP_0|RES_1|REC_0|VEN_0|CL_304|NAT_mex|2022-01-05"
      ],
      "attributes":[
        "BULK"
      ]
    },
    {
      "source":32,
      "target":14,
      "directed":false,
      "length":0.00850678,
      "support":0.0,
      "removed":false,
      "sequences":[
        "ID_CEC-21-3253|ST_1|CODE_09002|SX_M|RISK_3|AGE_40|SES_2|SCO_3|CD4_2|DRUG_1|MET_NA|APP_1|RES_1|REC_0|VEN_0|CL_304|NAT_mex|2021-04-12",
        "ID_CEC-22-6029|ST_1|CODE_09007|SX_M|RISK_1|AGE_31|SES_2|SCO_3|CD4_1|DRUG_0|MET_NA|APP_1|RES_1|REC_0|VEN_1|CL_304|NAT_mex|2022-01-07"
      ],
      "attributes":[
        "BULK"
      ]
    },
    {
      "source":32,
      "target":15,
      "directed":false,
      "length":0.00815553,
      "support":0.0,
      "removed":false,
      "sequences":[
        "ID_CEC-21-3253|ST_1|CODE_09002|SX_M|RISK_3|AGE_40|SES_2|SCO_3|CD4_2|DRUG_1|MET_NA|APP_1|RES_1|REC_0|VEN_0|CL_304|NAT_mex|2021-04-12",
        "ID_CEC-22-6109|ST_1|CODE_09016|SX_M|RISK_3|AGE_32|SES_2|SCO_3|CD4_1|DRUG_0|MET_NA|APP_1|RES_1|REC_0|VEN_1|CL_304|NAT_mex|2022-01-13"
      ],
      "attributes":[
        "BULK"
      ]
    },
    {
      "source":32,
      "target":16,
      "directed":false,
      "length":0.00530408,
      "support":0.0,
      "removed":false,
      "sequences":[
        "ID_CEC-21-3253|ST_1|CODE_09002|SX_M|RISK_3|AGE_40|SES_2|SCO_3|CD4_2|DRUG_1|MET_NA|APP_1|RES_1|REC_0|VEN_0|CL_304|NAT_mex|2021-04-12",
        "ID_CEC-22-6263|ST_2|CODE_15033|SX_M|RISK_3|AGE_36|SES_1|SCO_3|CD4_2|DRUG_1|MET_NA|APP_1|RES_1|REC_0|VEN_1|CL_304|NAT_mex|2022-01-27"
      ],
      "attributes":[
        "BULK"
      ]
    },
    {
      "source":32,
      "target":17,
      "directed":false,
      "length":0.0067236,
      "support":0.0,
      "removed":false,
      "sequences":[
        "ID_CEC-21-3253|ST_1|CODE_09002|SX_M|RISK_3|AGE_40|SES_2|SCO_3|CD4_2|DRUG_1|MET_NA|APP_1|RES_1|REC_0|VEN_0|CL_304|NAT_mex|2021-04-12",
        "ID_CEC-22-6929|ST_1|CODE_09016|SX_M|RISK_3|AGE_36|SES_1|SCO_2|CD4_1|DRUG_1|MET_NA|APP_1|RES_1|REC_0|VEN_0|CL_304|NAT_mex|2022-03-24"
      ],
      "attributes":[
        "BULK"
      ]
    },
    {
      "source":32,
      "target":18,
      "directed":false,
      "length":0.00388404,
      "support":0.0,
      "removed":false,
      "sequences":[
        "ID_CEC-21-3253|ST_1|CODE_09002|SX_M|RISK_3|AGE_40|SES_2|SCO_3|CD4_2|DRUG_1|MET_NA|APP_1|RES_1|REC_0|VEN_0|CL_304|NAT_mex|2021-04-12",
        "ID_CEC-22-7365|ST_1|CODE_09016|SX_M|RISK_3|AGE_33|SES_2|SCO_2|CD4_2|DRUG_1|MET_NA|APP_1|RES_1|REC_0|VEN_1|CL_304|NAT_mex|2022-05-03"
      ],
      "attributes":[
        "BULK"
      ]
    },
    {
      "source":32,
      "target":19,
      "directed":false,
      "length":0.00779701,
      "support":0.0,
      "removed":false,
      "sequences":[
        "ID_CEC-21-3253|ST_1|CODE_09002|SX_M|RISK_3|AGE_40|SES_2|SCO_3|CD4_2|DRUG_1|MET_NA|APP_1|RES_1|REC_0|VEN_0|CL_304|NAT_mex|2021-04-12",
        "ID_CEC-22-7565|ST_2|CODE_15037|SX_M|RISK_3|AGE_27|SES_2|SCO_3|CD4_2|DRUG_1|MET_NA|APP_1|RES_1|REC_1|VEN_0|CL_304|NAT_mex|2022-05-18"
      ],
      "attributes":[
        "BULK"
      ]
    },
    {
      "source":32,
      "target":20,
      "directed":false,
      "length":0.00636457,
      "support":0.0,
      "removed":false,
      "sequences":[
        "ID_CEC-21-3253|ST_1|CODE_09002|SX_M|RISK_3|AGE_40|SES_2|SCO_3|CD4_2|DRUG_1|MET_NA|APP_1|RES_1|REC_0|VEN_0|CL_304|NAT_mex|2021-04-12",
        "ID_CEC-22-7636|ST_1|CODE_09002|SX_M|RISK_3|AGE_37|SES_2|SCO_3|CD4_2|DRUG_1|MET_NA|APP_1|RES_1|REC_0|VEN_1|CL_304|NAT_mex|2022-05-23"
      ],
      "attributes":[
        "BULK"
      ]
    },
    {
      "source":32,
      "target":21,
      "directed":false,
      "length":0.00957733,
      "support":0.0,
      "removed":false,
      "sequences":[
        "ID_CEC-21-3253|ST_1|CODE_09002|SX_M|RISK_3|AGE_40|SES_2|SCO_3|CD4_2|DRUG_1|MET_NA|APP_1|RES_1|REC_0|VEN_0|CL_304|NAT_mex|2021-04-12",
        "ID_CEC-22-7788|ST_1|CODE_09015|SX_M|RISK_3|AGE_51|SES_2|SCO_3|CD4_3|DRUG_1|MET_NA|APP_1|RES_1|REC_1|VEN_0|CL_304|NAT_mex|2022-06-02"
      ],
      "attributes":[
        "BULK"
      ]
    },
    {
      "source":32,
      "target":22,
      "directed":false,
      "length":0.00815349,
      "support":0.0,
      "removed":false,
      "sequences":[
        "ID_CEC-21-3253|ST_1|CODE_09002|SX_M|RISK_3|AGE_40|SES_2|SCO_3|CD4_2|DRUG_1|MET_NA|APP_1|RES_1|REC_0|VEN_0|CL_304|NAT_mex|2021-04-12",
        "ID_CEC-22-8178|ST_2|CODE_15057|SX_M|RISK_3|AGE_27|SES_2|SCO_3|CD4_1|DRUG_1|MET_NA|APP_0|RES_1|REC_0|VEN_0|CL_304|NAT_mex|2022-07-04"
      ],
      "attributes":[
        "BULK"
      ]
    },
    {
      "source":32,
      "target":23,
      "directed":false,
      "length":0.0074405,
      "support":0.0,
      "removed":false,
      "sequences":[
        "ID_CEC-21-3253|ST_1|CODE_09002|SX_M|RISK_3|AGE_40|SES_2|SCO_3|CD4_2|DRUG_1|MET_NA|APP_1|RES_1|REC_0|VEN_0|CL_304|NAT_mex|2021-04-12",
        "ID_CEC-22-8228|ST_1|CODE_09015|SX_M|RISK_3|AGE_29|SES_1|SCO_3|CD4_3|DRUG_1|MET_NA|APP_0|RES_1|REC_0|VEN_0|CL_304|NAT_mex|2022-07-07"
      ],
      "attributes":[
        "BULK"
      ]
    },
    {
      "source":32,
      "target":24,
      "directed":false,
      "length":0.00921753,
      "support":0.0,
      "removed":false,
      "sequences":[
        "ID_CEC-21-3253|ST_1|CODE_09002|SX_M|RISK_3|AGE_40|SES_2|SCO_3|CD4_2|DRUG_1|MET_NA|APP_1|RES_1|REC_0|VEN_0|CL_304|NAT_mex|2021-04-12",
        "ID_CEC-22-8276|ST_1|CODE_09015|SX_M|RISK_NA|AGE_33|SES_NA|SCO_NA|CD4_2|DRUG_NA|MET_NA|APP_NA|RES_1|REC_0|VEN_NA|CL_304|NAT_NA|2022-07-12"
      ],
      "attributes":[
        "BULK"
      ]
    },
    {
      "source":32,
      "target":25,
      "directed":false,
      "length":0.00993595,
      "support":0.0,
      "removed":false,
      "sequences":[
        "ID_CEC-21-3253|ST_1|CODE_09002|SX_M|RISK_3|AGE_40|SES_2|SCO_3|CD4_2|DRUG_1|MET_NA|APP_1|RES_1|REC_0|VEN_0|CL_304|NAT_mex|2021-04-12",
        "ID_CEC-22-8566|ST_2|CODE_15033|SX_M|RISK_3|AGE_31|SES_2|SCO_3|CD4_2|DRUG_0|MET_NA|APP_1|RES_3|REC_1|VEN_0|CL_304|NAT_mex|2022-08-11"
      ],
      "attributes":[
        "BULK"
      ]
    },
    {
      "source":32,
      "target":26,
      "directed":false,
      "length":0.00815618,
      "support":0.0,
      "removed":false,
      "sequences":[
        "ID_CEC-21-3253|ST_1|CODE_09002|SX_M|RISK_3|AGE_40|SES_2|SCO_3|CD4_2|DRUG_1|MET_NA|APP_1|RES_1|REC_0|VEN_0|CL_304|NAT_mex|2021-04-12",
        "ID_CEC-22-9852|ST_2|CODE_15057|SX_M|RISK_3|AGE_31|SES_1|SCO_3|CD4_2|DRUG_1|MET_NA|APP_1|RES_1|REC_0|VEN_1|CL_304|NAT_mex|2022-12-13"
      ],
      "attributes":[
        "BULK"
      ]
    },
    {
      "source":2914,
      "target":2915,
      "directed":false,
      "length":0.0113712,
      "support":0.0,
      "removed":false,
      "sequences":[
        "ID_CEC-21-3255|ST_1|CODE_09013|SX_M|RISK_3|AGE_20|SES_1|SCO_2|CD4_2|DRUG_0|MET_NA|APP_0|RES_1|REC_1|VEN_0|CL_985|NAT_mex|2021-04-12",
        "ID_CEC-22-7208|ST_1|CODE_09007|SX_M|RISK_3|AGE_45|SES_2|SCO_3|CD4_2|DRUG_1|MET_NA|APP_0|RES_1|REC_0|VEN_0|CL_985|NAT_mex|2022-04-20"
      ],
      "attributes":[
        "BULK"
      ]
    },
    {
      "source":489,
      "target":490,
      "directed":false,
      "length":0.00282674,
      "support":0.0,
      "removed":false,
      "sequences":[
        "ID_CEC-21-3256|ST_1|CODE_09003|SX_M|RISK_3|AGE_38|SES_2|SCO_3|CD4_2|DRUG_0|MET_NA|APP_0|RES_1|REC_1|VEN_0|CL_392|NAT_mex|2021-04-12",
        "ID_CEC-21-3258|ST_1|CODE_09007|SX_M|RISK_3|AGE_39|SES_2|SCO_3|CD4_2|DRUG_1|MET_NA|APP_0|RES_1|REC_0|VEN_0|CL_392|NAT_mex|2021-04-12"
      ],
      "attributes":[
        "BULK"
      ]
    },
    {
      "source":489,
      "target":491,
      "directed":false,
      "length":0.0106581,
      "support":0.0,
      "removed":false,
      "sequences":[
        "ID_CEC-21-3256|ST_1|CODE_09003|SX_M|RISK_3|AGE_38|SES_2|SCO_3|CD4_2|DRUG_0|MET_NA|APP_0|RES_1|REC_1|VEN_0|CL_392|NAT_mex|2021-04-12",
        "ID_CEC-21-3299|ST_1|CODE_09010|SX_M|RISK_3|AGE_45|SES_2|SCO_3|CD4_2|DRUG_1|MET_NA|APP_1|RES_1|REC_0|VEN_0|CL_392|NAT_mex|2021-04-14"
      ],
      "attributes":[
        "BULK"
      ]
    },
    {
      "source":489,
      "target":492,
      "directed":false,
      "length":0.0120953,
      "support":0.0,
      "removed":false,
      "sequences":[
        "ID_CEC-21-3256|ST_1|CODE_09003|SX_M|RISK_3|AGE_38|SES_2|SCO_3|CD4_2|DRUG_0|MET_NA|APP_0|RES_1|REC_1|VEN_0|CL_392|NAT_mex|2021-04-12",
        "ID_CEC-21-3801|ST_1|CODE_09008|SX_M|RISK_3|AGE_23|SES_2|SCO_2|CD4_2|DRUG_1|MET_NA|APP_1|RES_1|REC_0|VEN_0|CL_392|NAT_mex|2021-05-27"
      ],
      "attributes":[
        "BULK"
      ]
    },
    {
      "source":489,
      "target":493,
      "directed":false,
      "length":0.011734,
      "support":0.0,
      "removed":false,
      "sequences":[
        "ID_CEC-21-3256|ST_1|CODE_09003|SX_M|RISK_3|AGE_38|SES_2|SCO_3|CD4_2|DRUG_0|MET_NA|APP_0|RES_1|REC_1|VEN_0|CL_392|NAT_mex|2021-04-12",
        "ID_CEC-21-4502|ST_1|CODE_09010|SX_M|RISK_3|AGE_26|SES_1|SCO_2|CD4_2|DRUG_1|MET_NA|APP_1|RES_1|REC_0|VEN_1|CL_392|NAT_mex|2021-08-09"
      ],
      "attributes":[
        "BULK"
      ]
    },
    {
      "source":489,
      "target":494,
      "directed":false,
      "length":0.0120954,
      "support":0.0,
      "removed":false,
      "sequences":[
        "ID_CEC-21-3256|ST_1|CODE_09003|SX_M|RISK_3|AGE_38|SES_2|SCO_3|CD4_2|DRUG_0|MET_NA|APP_0|RES_1|REC_1|VEN_0|CL_392|NAT_mex|2021-04-12",
        "ID_CEC-22-7717|ST_1|CODE_09010|SX_M|RISK_3|AGE_22|SES_1|SCO_2|CD4_2|DRUG_1|MET_NA|APP_1|RES_1|REC_0|VEN_0|CL_392|NAT_mex|2022-05-27"
      ],
      "attributes":[
        "BULK"
      ]
    },
    {
      "source":489,
      "target":496,
      "directed":false,
      "length":0.012464,
      "support":0.0,
      "removed":false,
      "sequences":[
        "ID_CEC-21-3256|ST_1|CODE_09003|SX_M|RISK_3|AGE_38|SES_2|SCO_3|CD4_2|DRUG_0|MET_NA|APP_0|RES_1|REC_1|VEN_0|CL_392|NAT_mex|2021-04-12",
        "ID_CEC-22-8841|ST_1|CODE_09016|SX_M|RISK_3|AGE_43|SES_2|SCO_3|CD4_2|DRUG_1|MET_NA|APP_1|RES_1|REC_1|VEN_0|CL_392|NAT_mex|2022-08-31"
      ],
      "attributes":[
        "BULK"
      ]
    },
    {
      "source":489,
      "target":497,
      "directed":false,
      "length":0.0110191,
      "support":0.0,
      "removed":false,
      "sequences":[
        "ID_CEC-21-3256|ST_1|CODE_09003|SX_M|RISK_3|AGE_38|SES_2|SCO_3|CD4_2|DRUG_0|MET_NA|APP_0|RES_1|REC_1|VEN_0|CL_392|NAT_mex|2021-04-12",
        "ID_CEC-22-9124|ST_1|CODE_09010|SX_M|RISK_3|AGE_22|SES_2|SCO_3|CD4_1|DRUG_1|MET_NA|APP_1|RES_1|REC_0|VEN_0|CL_392|NAT_mex|2022-09-28"
      ],
      "attributes":[
        "BULK"
      ]
    },
    {
      "source":490,
      "target":491,
      "directed":false,
      "length":0.00778919,
      "support":0.0,
      "removed":false,
      "sequences":[
        "ID_CEC-21-3258|ST_1|CODE_09007|SX_M|RISK_3|AGE_39|SES_2|SCO_3|CD4_2|DRUG_1|MET_NA|APP_0|RES_1|REC_0|VEN_0|CL_392|NAT_mex|2021-04-12",
        "ID_CEC-21-3299|ST_1|CODE_09010|SX_M|RISK_3|AGE_45|SES_2|SCO_3|CD4_2|DRUG_1|MET_NA|APP_1|RES_1|REC_0|VEN_0|CL_392|NAT_mex|2021-04-14"
      ],
      "attributes":[
        "BULK"
      ]
    },
    {
      "source":490,
      "target":492,
      "directed":false,
      "length":0.0092169,
      "support":0.0,
      "removed":false,
      "sequences":[
        "ID_CEC-21-3258|ST_1|CODE_09007|SX_M|RISK_3|AGE_39|SES_2|SCO_3|CD4_2|DRUG_1|MET_NA|APP_0|RES_1|REC_0|VEN_0|CL_392|NAT_mex|2021-04-12",
        "ID_CEC-21-3801|ST_1|CODE_09008|SX_M|RISK_3|AGE_23|SES_2|SCO_2|CD4_2|DRUG_1|MET_NA|APP_1|RES_1|REC_0|VEN_0|CL_392|NAT_mex|2021-05-27"
      ],
      "attributes":[
        "BULK"
      ]
    },
    {
      "source":490,
      "target":493,
      "directed":false,
      "length":0.00885949,
      "support":0.0,
      "removed":false,
      "sequences":[
        "ID_CEC-21-3258|ST_1|CODE_09007|SX_M|RISK_3|AGE_39|SES_2|SCO_3|CD4_2|DRUG_1|MET_NA|APP_0|RES_1|REC_0|VEN_0|CL_392|NAT_mex|2021-04-12",
        "ID_CEC-21-4502|ST_1|CODE_09010|SX_M|RISK_3|AGE_26|SES_1|SCO_2|CD4_2|DRUG_1|MET_NA|APP_1|RES_1|REC_0|VEN_1|CL_392|NAT_mex|2021-08-09"
      ],
      "attributes":[
        "BULK"
      ]
    },
    {
      "source":490,
      "target":494,
      "directed":false,
      "length":0.00921693,
      "support":0.0,
      "removed":false,
      "sequences":[
        "ID_CEC-21-3258|ST_1|CODE_09007|SX_M|RISK_3|AGE_39|SES_2|SCO_3|CD4_2|DRUG_1|MET_NA|APP_0|RES_1|REC_0|VEN_0|CL_392|NAT_mex|2021-04-12",
        "ID_CEC-22-7717|ST_1|CODE_09010|SX_M|RISK_3|AGE_22|SES_1|SCO_2|CD4_2|DRUG_1|MET_NA|APP_1|RES_1|REC_0|VEN_0|CL_392|NAT_mex|2022-05-27"
      ],
      "attributes":[
        "BULK"
      ]
    },
    {
      "source":490,
      "target":495,
      "directed":false,
      "length":0.0106563,
      "support":0.0,
      "removed":false,
      "sequences":[
        "ID_CEC-21-3258|ST_1|CODE_09007|SX_M|RISK_3|AGE_39|SES_2|SCO_3|CD4_2|DRUG_1|MET_NA|APP_0|RES_1|REC_0|VEN_0|CL_392|NAT_mex|2021-04-12",
        "ID_CEC-22-8330|ST_1|CODE_09010|SX_M|RISK_3|AGE_27|SES_1|SCO_2|CD4_2|DRUG_1|MET_NA|APP_1|RES_1|REC_0|VEN_1|CL_392|NAT_mex|2022-07-15"
      ],
      "attributes":[
        "BULK"
      ]
    },
    {
      "source":490,
      "target":496,
      "directed":false,
      "length":0.00958003,
      "support":0.0,
      "removed":false,
      "sequences":[
        "ID_CEC-21-3258|ST_1|CODE_09007|SX_M|RISK_3|AGE_39|SES_2|SCO_3|CD4_2|DRUG_1|MET_NA|APP_0|RES_1|REC_0|VEN_0|CL_392|NAT_mex|2021-04-12",
        "ID_CEC-22-8841|ST_1|CODE_09016|SX_M|RISK_3|AGE_43|SES_2|SCO_3|CD4_2|DRUG_1|MET_NA|APP_1|RES_1|REC_1|VEN_0|CL_392|NAT_mex|2022-08-31"
      ],
      "attributes":[
        "BULK"
      ]
    },
    {
      "source":490,
      "target":497,
      "directed":false,
      "length":0.00814689,
      "support":0.0,
      "removed":false,
      "sequences":[
        "ID_CEC-21-3258|ST_1|CODE_09007|SX_M|RISK_3|AGE_39|SES_2|SCO_3|CD4_2|DRUG_1|MET_NA|APP_0|RES_1|REC_0|VEN_0|CL_392|NAT_mex|2021-04-12",
        "ID_CEC-22-9124|ST_1|CODE_09010|SX_M|RISK_3|AGE_22|SES_2|SCO_3|CD4_1|DRUG_1|MET_NA|APP_1|RES_1|REC_0|VEN_0|CL_392|NAT_mex|2022-09-28"
      ],
      "attributes":[
        "BULK"
      ]
    },
    {
      "source":490,
      "target":498,
      "directed":false,
      "length":0.0124437,
      "support":0.0,
      "removed":false,
      "sequences":[
        "ID_CEC-21-3258|ST_1|CODE_09007|SX_M|RISK_3|AGE_39|SES_2|SCO_3|CD4_2|DRUG_1|MET_NA|APP_0|RES_1|REC_0|VEN_0|CL_392|NAT_mex|2021-04-12",
        "ID_CEC-22-9221|ST_1|CODE_09010|SX_M|RISK_3|AGE_43|SES_2|SCO_2|CD4_1|DRUG_0|MET_NA|APP_1|RES_1|REC_0|VEN_0|CL_392|NAT_mex|2022-10-06"
      ],
      "attributes":[
        "BULK"
      ]
    },
    {
      "source":1463,
      "target":1460,
      "directed":false,
      "length":0.0124503,
      "support":0.0,
      "removed":false,
      "sequences":[
        "ID_CEC-21-3274|ST_1|CODE_09006|SX_M|RISK_3|AGE_31|SES_2|SCO_3|CD4_2|DRUG_1|MET_NA|APP_0|RES_2|REC_0|VEN_0|CL_191|NAT_mex|2021-04-13",
        "ID_CEC-21-3395|ST_1|CODE_09014|SX_M|RISK_3|AGE_22|SES_2|SCO_2|CD4_3|DRUG_1|MET_NA|APP_1|RES_2|REC_0|VEN_0|CL_191|NAT_mex|2021-04-22"
      ],
      "attributes":[
        "BULK"
      ]
    },
    {
      "source":1463,
      "target":1461,
      "directed":false,
      "length":0.00707516,
      "support":0.0,
      "removed":false,
      "sequences":[
        "ID_CEC-21-3274|ST_1|CODE_09006|SX_M|RISK_3|AGE_31|SES_2|SCO_3|CD4_2|DRUG_1|MET_NA|APP_0|RES_2|REC_0|VEN_0|CL_191|NAT_mex|2021-04-13",
        "ID_CEC-21-5099|ST_1|CODE_09007|SX_M|RISK_3|AGE_25|SES_2|SCO_3|CD4_1|DRUG_0|MET_NA|APP_1|RES_2|REC_0|VEN_0|CL_191|NAT_mex|2021-10-05"
      ],
      "attributes":[
        "BULK"
      ]
    },
    {
      "source":864,
      "target":865,
      "directed":false,
      "length":0.0129903,
      "support":0.0,
      "removed":false,
      "sequences":[
        "ID_CEC-21-3276|ST_1|CODE_09005|SX_M|RISK_2|AGE_27|SES_2|SCO_2|CD4_1|DRUG_0|MET_NA|APP_0|RES_1|REC_0|VEN_0|CL_11|NAT_mex|2021-04-13",
        "ID_CEC-21-5539|ST_1|CODE_09005|SX_M|RISK_3|AGE_26|SES_1|SCO_1|CD4_2|DRUG_1|MET_NA|APP_0|RES_1|REC_0|VEN_0|CL_11|NAT_mex|2021-11-10"
      ],
      "attributes":[
        "BULK"
      ]
    },
    {
      "source":864,
      "target":866,
      "directed":false,
      "length":0.00708668,
      "support":0.0,
      "removed":false,
      "sequences":[
        "ID_CEC-21-3276|ST_1|CODE_09005|SX_M|RISK_2|AGE_27|SES_2|SCO_2|CD4_1|DRUG_0|MET_NA|APP_0|RES_1|REC_0|VEN_0|CL_11|NAT_mex|2021-04-13",
        "ID_CEC-22-7999|ST_1|CODE_09005|SX_M|RISK_3|AGE_25|SES_2|SCO_2|CD4_3|DRUG_0|MET_NA|APP_1|RES_1|REC_1|VEN_1|CL_11|NAT_mex|2022-06-17"
      ],
      "attributes":[
        "BULK"
      ]
    },
    {
      "source":864,
      "target":867,
      "directed":false,
      "length":0.0110088,
      "support":0.0,
      "removed":false,
      "sequences":[
        "ID_CEC-21-3276|ST_1|CODE_09005|SX_M|RISK_2|AGE_27|SES_2|SCO_2|CD4_1|DRUG_0|MET_NA|APP_0|RES_1|REC_0|VEN_0|CL_11|NAT_mex|2021-04-13",
        "ID_CEC-22-8639|ST_1|CODE_09005|SX_M|RISK_3|AGE_31|SES_1|SCO_2|CD4_2|DRUG_1|MET_NA|APP_1|RES_1|REC_0|VEN_NA|CL_11|NAT_mex|2022-08-16"
      ],
      "attributes":[
        "BULK"
      ]
    },
    {
      "source":864,
      "target":868,
      "directed":false,
      "length":0.013546,
      "support":0.0,
      "removed":false,
      "sequences":[
        "ID_CEC-21-3276|ST_1|CODE_09005|SX_M|RISK_2|AGE_27|SES_2|SCO_2|CD4_1|DRUG_0|MET_NA|APP_0|RES_1|REC_0|VEN_0|CL_11|NAT_mex|2021-04-13",
        "ID_CEC-22-9406|ST_2|CODE_15013|SX_M|RISK_3|AGE_28|SES_1|SCO_2|CD4_1|DRUG_1|MET_NA|APP_0|RES_1|REC_0|VEN_1|CL_11|NAT_mex|2022-10-25"
      ],
      "attributes":[
        "BULK"
      ]
    },
    {
      "source":2155,
      "target":2156,
      "directed":false,
      "length":0.00887187,
      "support":0.0,
      "removed":false,
      "sequences":[
        "ID_CEC-21-3278|ST_2|CODE_15033|SX_M|RISK_3|AGE_21|SES_2|SCO_2|CD4_2|DRUG_0|MET_NA|APP_1|RES_1|REC_0|VEN_1|CL_NA|NAT_mex|2021-04-13",
        "ID_CEC-21-4853|ST_1|CODE_09005|SX_M|RISK_3|AGE_25|SES_2|SCO_3|CD4_1|DRUG_1|MET_NA|APP_0|RES_1|REC_0|VEN_0|CL_18|NAT_mex|2021-09-14"
      ],
      "attributes":[
        "BULK"
      ]
    },
    {
      "source":2916,
      "target":2917,
      "directed":false,
      "length":0.00211467,
      "support":0.0,
      "removed":false,
      "sequences":[
        "ID_CEC-21-3281|ST_1|CODE_09009|SX_M|RISK_3|AGE_34|SES_2|SCO_3|CD4_2|DRUG_0|MET_NA|APP_NA|RES_5|REC_0|VEN_NA|CL_987|NAT_mex|2021-04-13",
        "ID_CEC-22-6577|ST_1|CODE_09002|SX_M|RISK_3|AGE_25|SES_2|SCO_3|CD4_1|DRUG_0|MET_NA|APP_1|RES_5|REC_0|VEN_1|CL_987|NAT_mex|2022-02-23"
      ],
      "attributes":[
        "BULK"
      ]
    },
    {
      "source":2918,
      "target":2919,
      "directed":false,
      "length":0.00352727,
      "support":0.0,
      "removed":false,
      "sequences":[
        "ID_CEC-21-3282|ST_2|CODE_15037|SX_M|RISK_3|AGE_38|SES_1|SCO_2|CD4_3|DRUG_0|MET_NA|APP_1|RES_1|REC_0|VEN_0|CL_440|NAT_mex|2021-04-13",
        "ID_CEC-22-8820|ST_1|CODE_09012|SX_M|RISK_3|AGE_24|SES_2|SCO_2|CD4_2|DRUG_1|MET_NA|APP_1|RES_1|REC_0|VEN_0|CL_440|NAT_mex|2022-09-01"
      ],
      "attributes":[
        "BULK"
      ]
    },
    {
      "source":906,
      "target":907,
      "directed":false,
      "length":0.000351832,
      "support":0.0,
      "removed":false,
      "sequences":[
        "ID_CEC-21-3283|ST_1|CODE_09015|SX_M|RISK_3|AGE_22|SES_2|SCO_2|CD4_1|DRUG_0|MET_NA|APP_1|RES_5|REC_0|VEN_0|CL_333|NAT_mex|2021-04-13",
        "ID_CEC-21-4849|ST_1|CODE_09014|SX_M|RISK_3|AGE_33|SES_1|SCO_3|CD4_1|DRUG_1|MET_NA|APP_0|RES_5|REC_0|VEN_0|CL_333|NAT_mex|2021-09-14"
      ],
      "attributes":[
        "BULK"
      ]
    },
    {
      "source":906,
      "target":908,
      "directed":false,
      "length":0.00246719,
      "support":0.0,
      "removed":false,
      "sequences":[
        "ID_CEC-21-3283|ST_1|CODE_09015|SX_M|RISK_3|AGE_22|SES_2|SCO_2|CD4_1|DRUG_0|MET_NA|APP_1|RES_5|REC_0|VEN_0|CL_333|NAT_mex|2021-04-13",
        "ID_CEC-22-6593|ST_2|CODE_15081|SX_M|RISK_3|AGE_40|SES_2|SCO_1|CD4_1|DRUG_1|MET_NA|APP_1|RES_5|REC_0|VEN_0|CL_333|NAT_mex|2022-02-24"
      ],
      "attributes":[
        "BULK"
      ]
    },
    {
      "source":906,
      "target":909,
      "directed":false,
      "length":0.00282037,
      "support":0.0,
      "removed":false,
      "sequences":[
        "ID_CEC-21-3283|ST_1|CODE_09015|SX_M|RISK_3|AGE_22|SES_2|SCO_2|CD4_1|DRUG_0|MET_NA|APP_1|RES_5|REC_0|VEN_0|CL_333|NAT_mex|2021-04-13",
        "ID_CEC-22-7841|ST_2|CODE_15081|SX_M|RISK_3|AGE_19|SES_2|SCO_2|CD4_2|DRUG_0|MET_NA|APP_1|RES_5|REC_0|VEN_0|CL_333|NAT_mex|2022-06-06"
      ],
      "attributes":[
        "BULK"
      ]
    },
    {
      "source":906,
      "target":910,
      "directed":false,
      "length":0.00211449,
      "support":0.0,
      "removed":false,
      "sequences":[
        "ID_CEC-21-3283|ST_1|CODE_09015|SX_M|RISK_3|AGE_22|SES_2|SCO_2|CD4_1|DRUG_0|MET_NA|APP_1|RES_5|REC_0|VEN_0|CL_333|NAT_mex|2021-04-13",
        "ID_CEC-22-8480|ST_1|CODE_09015|SX_M|RISK_3|AGE_29|SES_1|SCO_2|CD4_2|DRUG_1|MET_NA|APP_1|RES_5|REC_0|VEN_1|CL_333|NAT_mex|2022-08-04"
      ],
      "attributes":[
        "BULK"
      ]
    },
    {
      "source":1681,
      "target":1682,
      "directed":false,
      "length":0.00211417,
      "support":0.0,
      "removed":false,
      "sequences":[
        "ID_CEC-21-3287|ST_1|CODE_09007|SX_M|RISK_3|AGE_25|SES_1|SCO_2|CD4_2|DRUG_0|MET_NA|APP_NA|RES_1|REC_0|VEN_0|CL_505|NAT_mex|2021-04-12",
        "ID_CEC-21-4597|ST_1|CODE_09002|SX_M|RISK_3|AGE_32|SES_2|SCO_2|CD4_2|DRUG_0|MET_NA|APP_1|RES_1|REC_0|VEN_0|CL_505|NAT_mex|2021-08-17"
      ],
      "attributes":[
        "BULK"
      ]
    },
    {
      "source":1681,
      "target":1680,
      "directed":false,
      "length":0.00281963,
      "support":0.0,
      "removed":false,
      "sequences":[
        "ID_CEC-21-3287|ST_1|CODE_09007|SX_M|RISK_3|AGE_25|SES_1|SCO_2|CD4_2|DRUG_0|MET_NA|APP_NA|RES_1|REC_0|VEN_0|CL_505|NAT_mex|2021-04-12",
        "ID_CEC-22-6647|ST_1|CODE_09006|SX_M|RISK_3|AGE_43|SES_1|SCO_3|CD4_1|DRUG_0|MET_NA|APP_0|RES_1|REC_0|VEN_0|CL_505|NAT_mex|2022-03-01"
      ],
      "attributes":[
        "BULK"
      ]
    },
    {
      "source":1681,
      "target":1683,
      "directed":false,
      "length":0.00176196,
      "support":0.0,
      "removed":false,
      "sequences":[
        "ID_CEC-21-3287|ST_1|CODE_09007|SX_M|RISK_3|AGE_25|SES_1|SCO_2|CD4_2|DRUG_0|MET_NA|APP_NA|RES_1|REC_0|VEN_0|CL_505|NAT_mex|2021-04-12",
        "ID_CEC-22-7809|ST_1|CODE_09014|SX_M|RISK_3|AGE_39|SES_1|SCO_2|CD4_3|DRUG_1|MET_NA|APP_1|RES_1|REC_0|VEN_0|CL_505|NAT_mex|2022-06-01"
      ],
      "attributes":[
        "BULK"
      ]
    },
    {
      "source":2057,
      "target":2058,
      "directed":false,
      "length":0.011013,
      "support":0.0,
      "removed":false,
      "sequences":[
        "ID_CEC-21-3297|ST_1|CODE_09007|SX_M|RISK_3|AGE_28|SES_1|SCO_2|CD4_1|DRUG_0|MET_NA|APP_1|RES_6|REC_0|VEN_NA|CL_607|NAT_mex|2021-04-14",
        "ID_CEC-21-3319|ST_1|CODE_09007|SX_M|RISK_3|AGE_26|SES_2|SCO_2|CD4_2|DRUG_NA|MET_NA|APP_NA|RES_6|REC_0|VEN_NA|CL_607|NAT_mex|2021-04-14"
      ],
      "attributes":[
        "BULK"
      ]
    },
    {
      "source":491,
      "target":492,
      "directed":false,
      "length":0.000703649,
      "support":0.0,
      "removed":false,
      "sequences":[
        "ID_CEC-21-3299|ST_1|CODE_09010|SX_M|RISK_3|AGE_45|SES_2|SCO_3|CD4_2|DRUG_1|MET_NA|APP_1|RES_1|REC_0|VEN_0|CL_392|NAT_mex|2021-04-14",
        "ID_CEC-21-3801|ST_1|CODE_09008|SX_M|RISK_3|AGE_23|SES_2|SCO_2|CD4_2|DRUG_1|MET_NA|APP_1|RES_1|REC_0|VEN_0|CL_392|NAT_mex|2021-05-27"
      ],
      "attributes":[
        "BULK"
      ]
    },
    {
      "source":491,
      "target":493,
      "directed":false,
      "length":0.00105604,
      "support":0.0,
      "removed":false,
      "sequences":[
        "ID_CEC-21-3299|ST_1|CODE_09010|SX_M|RISK_3|AGE_45|SES_2|SCO_3|CD4_2|DRUG_1|MET_NA|APP_1|RES_1|REC_0|VEN_0|CL_392|NAT_mex|2021-04-14",
        "ID_CEC-21-4502|ST_1|CODE_09010|SX_M|RISK_3|AGE_26|SES_1|SCO_2|CD4_2|DRUG_1|MET_NA|APP_1|RES_1|REC_0|VEN_1|CL_392|NAT_mex|2021-08-09"
      ],
      "attributes":[
        "BULK"
      ]
    },
    {
      "source":491,
      "target":494,
      "directed":false,
      "length":0.0014088,
      "support":0.0,
      "removed":false,
      "sequences":[
        "ID_CEC-21-3299|ST_1|CODE_09010|SX_M|RISK_3|AGE_45|SES_2|SCO_3|CD4_2|DRUG_1|MET_NA|APP_1|RES_1|REC_0|VEN_0|CL_392|NAT_mex|2021-04-14",
        "ID_CEC-22-7717|ST_1|CODE_09010|SX_M|RISK_3|AGE_22|SES_1|SCO_2|CD4_2|DRUG_1|MET_NA|APP_1|RES_1|REC_0|VEN_0|CL_392|NAT_mex|2022-05-27"
      ],
      "attributes":[
        "BULK"
      ]
    },
    {
      "source":491,
      "target":495,
      "directed":false,
      "length":0.0031787,
      "support":0.0,
      "removed":false,
      "sequences":[
        "ID_CEC-21-3299|ST_1|CODE_09010|SX_M|RISK_3|AGE_45|SES_2|SCO_3|CD4_2|DRUG_1|MET_NA|APP_1|RES_1|REC_0|VEN_0|CL_392|NAT_mex|2021-04-14",
        "ID_CEC-22-8330|ST_1|CODE_09010|SX_M|RISK_3|AGE_27|SES_1|SCO_2|CD4_2|DRUG_1|MET_NA|APP_1|RES_1|REC_0|VEN_1|CL_392|NAT_mex|2022-07-15"
      ],
      "attributes":[
        "BULK"
      ]
    },
    {
      "source":491,
      "target":496,
      "directed":false,
      "length":0.00353129,
      "support":0.0,
      "removed":false,
      "sequences":[
        "ID_CEC-21-3299|ST_1|CODE_09010|SX_M|RISK_3|AGE_45|SES_2|SCO_3|CD4_2|DRUG_1|MET_NA|APP_1|RES_1|REC_0|VEN_0|CL_392|NAT_mex|2021-04-14",
        "ID_CEC-22-8841|ST_1|CODE_09016|SX_M|RISK_3|AGE_43|SES_2|SCO_3|CD4_2|DRUG_1|MET_NA|APP_1|RES_1|REC_1|VEN_0|CL_392|NAT_mex|2022-08-31"
      ],
      "attributes":[
        "BULK"
      ]
    },
    {
      "source":491,
      "target":497,
      "directed":false,
      "length":0.000351832,
      "support":0.0,
      "removed":false,
      "sequences":[
        "ID_CEC-21-3299|ST_1|CODE_09010|SX_M|RISK_3|AGE_45|SES_2|SCO_3|CD4_2|DRUG_1|MET_NA|APP_1|RES_1|REC_0|VEN_0|CL_392|NAT_mex|2021-04-14",
        "ID_CEC-22-9124|ST_1|CODE_09010|SX_M|RISK_3|AGE_22|SES_2|SCO_3|CD4_1|DRUG_1|MET_NA|APP_1|RES_1|REC_0|VEN_0|CL_392|NAT_mex|2022-09-28"
      ],
      "attributes":[
        "BULK"
      ]
    },
    {
      "source":491,
      "target":498,
      "directed":false,
      "length":0.00565725,
      "support":0.0,
      "removed":false,
      "sequences":[
        "ID_CEC-21-3299|ST_1|CODE_09010|SX_M|RISK_3|AGE_45|SES_2|SCO_3|CD4_2|DRUG_1|MET_NA|APP_1|RES_1|REC_0|VEN_0|CL_392|NAT_mex|2021-04-14",
        "ID_CEC-22-9221|ST_1|CODE_09010|SX_M|RISK_3|AGE_43|SES_2|SCO_2|CD4_1|DRUG_0|MET_NA|APP_1|RES_1|REC_0|VEN_0|CL_392|NAT_mex|2022-10-06"
      ],
      "attributes":[
        "BULK"
      ]
    },
    {
      "source":1661,
      "target":1662,
      "directed":false,
      "length":0.00565454,
      "support":0.0,
      "removed":false,
      "sequences":[
        "ID_CEC-21-3302|ST_1|CODE_09002|SX_M|RISK_3|AGE_23|SES_2|SCO_2|CD4_2|DRUG_0|MET_NA|APP_0|RES_2|REC_0|VEN_0|CL_499|NAT_mex|2021-04-14",
        "ID_CEC-21-5296|ST_2|CODE_15109|SX_M|RISK_3|AGE_35|SES_2|SCO_3|CD4_1|DRUG_1|MET_NA|APP_0|RES_2|REC_0|VEN_NA|CL_499|NAT_mex|2021-10-20"
      ],
      "attributes":[
        "BULK"
      ]
    },
    {
      "source":1661,
      "target":1663,
      "directed":false,
      "length":0.00282195,
      "support":0.0,
      "removed":false,
      "sequences":[
        "ID_CEC-21-3302|ST_1|CODE_09002|SX_M|RISK_3|AGE_23|SES_2|SCO_2|CD4_2|DRUG_0|MET_NA|APP_0|RES_2|REC_0|VEN_0|CL_499|NAT_mex|2021-04-14",
        "ID_CEC-22-8844|ST_1|CODE_09008|SX_F|RISK_1|AGE_21|SES_2|SCO_2|CD4_1|DRUG_1|MET_NA|APP_1|RES_2|REC_0|VEN_1|CL_499|NAT_mex|2022-08-31"
      ],
      "attributes":[
        "BULK"
      ]
    },
    {
      "source":1265,
      "target":1266,
      "directed":false,
      "length":0.00849664,
      "support":0.0,
      "removed":false,
      "sequences":[
        "ID_CEC-21-3303|ST_1|CODE_09005|SX_M|RISK_3|AGE_37|SES_1|SCO_3|CD4_3|DRUG_0|MET_NA|APP_0|RES_1|REC_1|VEN_0|CL_446|NAT_mex|2021-04-14",
        "ID_CEC-21-3690|ST_2|CODE_15070|SX_M|RISK_3|AGE_24|SES_1|SCO_2|CD4_2|DRUG_0|MET_NA|APP_NA|RES_1|REC_0|VEN_NA|CL_446|NAT_mex|2021-05-18"
      ],
      "attributes":[
        "BULK"
      ]
    },
    {
      "source":1265,
      "target":1267,
      "directed":false,
      "length":0.01388,
      "support":0.0,
      "removed":false,
      "sequences":[
        "ID_CEC-21-3303|ST_1|CODE_09005|SX_M|RISK_3|AGE_37|SES_1|SCO_3|CD4_3|DRUG_0|MET_NA|APP_0|RES_1|REC_1|VEN_0|CL_446|NAT_mex|2021-04-14",
        "ID_CEC-21-5900|ST_1|CODE_09013|SX_M|RISK_3|AGE_50|SES_1|SCO_3|CD4_1|DRUG_1|MET_NA|APP_1|RES_4|REC_0|VEN_0|CL_446|NAT_mex|2021-12-10"
      ],
      "attributes":[
        "BULK"
      ]
    },
    {
      "source":1265,
      "target":1268,
      "directed":false,
      "length":0.00672043,
      "support":0.0,
      "removed":false,
      "sequences":[
        "ID_CEC-21-3303|ST_1|CODE_09005|SX_M|RISK_3|AGE_37|SES_1|SCO_3|CD4_3|DRUG_0|MET_NA|APP_0|RES_1|REC_1|VEN_0|CL_446|NAT_mex|2021-04-14",
        "ID_CEC-22-9207|ST_1|CODE_09011|SX_M|RISK_2|AGE_20|SES_2|SCO_2|CD4_2|DRUG_1|MET_NA|APP_1|RES_1|REC_1|VEN_0|CL_446|NAT_mex|2022-10-04"
      ],
      "attributes":[
        "BULK"
      ]
    },
    {
      "source":567,
      "target":568,
      "directed":false,
      "length":0.0128032,
      "support":0.0,
      "removed":false,
      "sequences":[
        "ID_CEC-21-3304|ST_1|CODE_09014|SX_M|RISK_3|AGE_35|SES_2|SCO_3|CD4_3|DRUG_1|MET_NA|APP_1|RES_1|REC_0|VEN_0|CL_134|NAT_mex|2021-04-14",
        "ID_CEC-21-4601|ST_1|CODE_09015|SX_M|RISK_3|AGE_39|SES_2|SCO_3|CD4_1|DRUG_0|MET_NA|APP_0|RES_1|REC_0|VEN_0|CL_134|NAT_mex|2021-08-18"
      ],
      "attributes":[
        "BULK"
      ]
    },
    {
      "source":567,
      "target":565,
      "directed":false,
      "length":0.0035315,
      "support":0.0,
      "removed":false,
      "sequences":[
        "ID_CEC-21-3304|ST_1|CODE_09014|SX_M|RISK_3|AGE_35|SES_2|SCO_3|CD4_3|DRUG_1|MET_NA|APP_1|RES_1|REC_0|VEN_0|CL_134|NAT_mex|2021-04-14",
        "ID_CEC-22-6379|ST_1|CODE_07106|SX_M|RISK_3|AGE_32|SES_2|SCO_3|CD4_1|DRUG_0|MET_NA|APP_1|RES_1|REC_0|VEN_0|CL_134|NAT_mex|2022-02-08"
      ],
      "attributes":[
        "BULK"
      ]
    },
    {
      "source":2920,
      "target":2921,
      "directed":false,
      "length":0.00994489,
      "support":0.0,
      "removed":false,
      "sequences":[
        "ID_CEC-21-3309|ST_1|CODE_09003|SX_M|RISK_3|AGE_23|SES_2|SCO_2|CD4_1|DRUG_0|MET_NA|APP_1|RES_1|REC_0|VEN_0|CL_574|NAT_mex|2021-04-14",
        "ID_CEC-22-8813|ST_1|CODE_09007|SX_M|RISK_3|AGE_34|SES_2|SCO_2|CD4_2|DRUG_1|MET_NA|APP_1|RES_1|REC_0|VEN_0|CL_574|NAT_mex|2022-08-30"
      ],
      "attributes":[
        "BULK"
      ]
    },
    {
      "source":1301,
      "target":1302,
      "directed":false,
      "length":0.00921143,
      "support":0.0,
      "removed":false,
      "sequences":[
        "ID_CEC-21-3312|ST_1|CODE_07106|SX_M|RISK_3|AGE_22|SES_2|SCO_2|CD4_2|DRUG_1|MET_NA|APP_1|RES_1|REC_0|VEN_0|CL_449|NAT_mex|2021-04-15",
        "ID_CEC-21-5868|ST_1|CODE_09006|SX_M|RISK_3|AGE_21|SES_1|SCO_2|CD4_1|DRUG_1|MET_NA|APP_1|RES_1|REC_0|VEN_1|CL_449|NAT_mex|2021-12-08"
      ],
      "attributes":[
        "BULK"
      ]
    },
    {
      "source":1301,
      "target":1303,
      "directed":false,
      "length":0.0106412,
      "support":0.0,
      "removed":false,
      "sequences":[
        "ID_CEC-21-3312|ST_1|CODE_07106|SX_M|RISK_3|AGE_22|SES_2|SCO_2|CD4_2|DRUG_1|MET_NA|APP_1|RES_1|REC_0|VEN_0|CL_449|NAT_mex|2021-04-15",
        "ID_CEC-22-7136|ST_1|CODE_09015|SX_M|RISK_3|AGE_23|SES_2|SCO_2|CD4_2|DRUG_0|MET_NA|APP_0|RES_1|REC_0|VEN_0|CL_449|NAT_mex|2022-04-11"
      ],
      "attributes":[
        "BULK"
      ]
    },
    {
      "source":679,
      "target":680,
      "directed":false,
      "length":0.00247046,
      "support":0.0,
      "removed":false,
      "sequences":[
        "ID_CEC-21-3320|ST_1|CODE_09007|SX_M|RISK_3|AGE_32|SES_1|SCO_2|CD4_2|DRUG_1|MET_NA|APP_1|RES_2|REC_0|VEN_NA|CL_394|NAT_mex|2021-04-14",
        "ID_CEC-21-4396|ST_1|CODE_09010|SX_M|RISK_3|AGE_33|SES_1|SCO_2|CD4_3|DRUG_1|MET_NA|APP_1|RES_2|REC_0|VEN_0|CL_394|NAT_mex|2021-07-21"
      ],
      "attributes":[
        "BULK"
      ]
    },
    {
      "source":679,
      "target":681,
      "directed":false,
      "length":0.00317894,
      "support":0.0,
      "removed":false,
      "sequences":[
        "ID_CEC-21-3320|ST_1|CODE_09007|SX_M|RISK_3|AGE_32|SES_1|SCO_2|CD4_2|DRUG_1|MET_NA|APP_1|RES_2|REC_0|VEN_NA|CL_394|NAT_mex|2021-04-14",
        "ID_CEC-21-5337|ST_1|CODE_09007|SX_M|RISK_3|AGE_25|SES_2|SCO_2|CD4_2|DRUG_1|MET_NA|APP_1|RES_2|REC_0|VEN_1|CL_394|NAT_mex|2021-10-25"
      ],
      "attributes":[
        "BULK"
      ]
    },
    {
      "source":679,
      "target":682,
      "directed":false,
      "length":0.00176227,
      "support":0.0,
      "removed":false,
      "sequences":[
        "ID_CEC-21-3320|ST_1|CODE_09007|SX_M|RISK_3|AGE_32|SES_1|SCO_2|CD4_2|DRUG_1|MET_NA|APP_1|RES_2|REC_0|VEN_NA|CL_394|NAT_mex|2021-04-14",
        "ID_CEC-21-5403|ST_1|CODE_09007|SX_M|RISK_3|AGE_25|SES_1|SCO_2|CD4_1|DRUG_1|MET_NA|APP_1|RES_2|REC_0|VEN_1|CL_394|NAT_mex|2021-10-28"
      ],
      "attributes":[
        "BULK"
      ]
    },
    {
      "source":679,
      "target":683,
      "directed":false,
      "length":0.00601606,
      "support":0.0,
      "removed":false,
      "sequences":[
        "ID_CEC-21-3320|ST_1|CODE_09007|SX_M|RISK_3|AGE_32|SES_1|SCO_2|CD4_2|DRUG_1|MET_NA|APP_1|RES_2|REC_0|VEN_NA|CL_394|NAT_mex|2021-04-14",
        "ID_CEC-21-5479|ST_1|CODE_09007|SX_M|RISK_NA|AGE_25|SES_1|SCO_2|CD4_3|DRUG_NA|MET_NA|APP_0|RES_2|REC_0|VEN_1|CL_394|NAT_mex|2021-11-08"
      ],
      "attributes":[
        "BULK"
      ]
    },
    {
      "source":679,
      "target":684,
      "directed":false,
      "length":0.00141003,
      "support":0.0,
      "removed":false,
      "sequences":[
        "ID_CEC-21-3320|ST_1|CODE_09007|SX_M|RISK_3|AGE_32|SES_1|SCO_2|CD4_2|DRUG_1|MET_NA|APP_1|RES_2|REC_0|VEN_NA|CL_394|NAT_mex|2021-04-14",
        "ID_CEC-21-5928|ST_1|CODE_09005|SX_M|RISK_3|AGE_33|SES_2|SCO_2|CD4_2|DRUG_0|MET_NA|APP_1|RES_2|REC_1|VEN_0|CL_394|NAT_mex|2021-12-14"
      ],
      "attributes":[
        "BULK"
      ]
    },
    {
      "source":679,
      "target":685,
      "directed":false,
      "length":0.0038847,
      "support":0.0,
      "removed":false,
      "sequences":[
        "ID_CEC-21-3320|ST_1|CODE_09007|SX_M|RISK_3|AGE_32|SES_1|SCO_2|CD4_2|DRUG_1|MET_NA|APP_1|RES_2|REC_0|VEN_NA|CL_394|NAT_mex|2021-04-14",
        "ID_CEC-22-8682|ST_1|CODE_09008|SX_M|RISK_3|AGE_46|SES_1|SCO_2|CD4_2|DRUG_0|MET_NA|APP_0|RES_2|REC_0|VEN_0|CL_394|NAT_mex|2022-08-19"
      ],
      "attributes":[
        "BULK"
      ]
    },
    {
      "source":525,
      "target":526,
      "directed":false,
      "length":0.0124261,
      "support":0.0,
      "removed":false,
      "sequences":[
        "ID_CEC-21-3333|ST_1|CODE_09014|SX_M|RISK_3|AGE_35|SES_1|SCO_3|CD4_1|DRUG_1|MET_NA|APP_0|RES_1|REC_0|VEN_1|CL_224|NAT_mex|2021-04-16",
        "ID_CEC-21-3700|ST_1|CODE_09014|SX_M|RISK_3|AGE_37|SES_2|SCO_3|CD4_1|DRUG_0|MET_NA|APP_0|RES_1|REC_0|VEN_0|CL_224|NAT_mex|2021-05-19"
      ],
      "attributes":[
        "BULK"
      ]
    },
    {
      "source":1306,
      "target":1307,
      "directed":false,
      "length":0.0126497,
      "support":0.0,
      "removed":false,
      "sequences":[
        "ID_CEC-21-3341|ST_1|CODE_09005|SX_M|RISK_3|AGE_22|SES_2|SCO_2|CD4_2|DRUG_1|MET_NA|APP_1|RES_1|REC_0|VEN_0|CL_424|NAT_mex|2021-04-19",
        "ID_CEC-21-4676|ST_1|CODE_09015|SX_M|RISK_3|AGE_25|SES_2|SCO_2|CD4_1|DRUG_0|MET_NA|APP_0|RES_1|REC_0|VEN_1|CL_424|NAT_mex|2021-08-25"
      ],
      "attributes":[
        "BULK"
      ]
    },
    {
      "source":1306,
      "target":1309,
      "directed":false,
      "length":0.00674277,
      "support":0.0,
      "removed":false,
      "sequences":[
        "ID_CEC-21-3341|ST_1|CODE_09005|SX_M|RISK_3|AGE_22|SES_2|SCO_2|CD4_2|DRUG_1|MET_NA|APP_1|RES_1|REC_0|VEN_0|CL_424|NAT_mex|2021-04-19",
        "ID_CEC-22-8833|ST_2|CODE_15013|SX_M|RISK_3|AGE_20|SES_2|SCO_2|CD4_1|DRUG_0|MET_NA|APP_0|RES_1|REC_0|VEN_0|CL_424|NAT_mex|2022-09-01"
      ],
      "attributes":[
        "BULK"
      ]
    },
    {
      "source":2922,
      "target":2923,
      "directed":false,
      "length":0.00636736,
      "support":0.0,
      "removed":false,
      "sequences":[
        "ID_CEC-21-3347|ST_1|CODE_09014|SX_M|RISK_3|AGE_27|SES_1|SCO_2|CD4_2|DRUG_1|MET_NA|APP_1|RES_6|REC_0|VEN_0|CL_993|NAT_mex|2021-04-19",
        "ID_CEC-21-5856|ST_1|CODE_09007|SX_M|RISK_3|AGE_25|SES_1|SCO_3|CD4_3|DRUG_1|MET_NA|APP_1|RES_6|REC_1|VEN_1|CL_993|NAT_mex|2021-12-07"
      ],
      "attributes":[
        "BULK"
      ]
    },
    {
      "source":983,
      "target":979,
      "directed":false,
      "length":0.0,
      "support":0.0,
      "removed":false,
      "sequences":[
        "ID_CEC-21-3351|ST_2|CODE_15104|SX_M|RISK_3|AGE_19|SES_2|SCO_2|CD4_1|DRUG_1|MET_NA|APP_1|RES_1|REC_0|VEN_0|CL_398|NAT_mex|2021-04-19",
        "ID_CEC-21-3400|ST_1|CODE_09010|SX_M|RISK_3|AGE_20|SES_2|SCO_2|CD4_2|DRUG_1|MET_NA|APP_0|RES_1|REC_1|VEN_0|CL_398|NAT_mex|2021-04-22"
      ],
      "attributes":[
        "BULK"
      ]
    },
    {
      "source":983,
      "target":980,
      "directed":false,
      "length":0.00176196,
      "support":0.0,
      "removed":false,
      "sequences":[
        "ID_CEC-21-3351|ST_2|CODE_15104|SX_M|RISK_3|AGE_19|SES_2|SCO_2|CD4_1|DRUG_1|MET_NA|APP_1|RES_1|REC_0|VEN_0|CL_398|NAT_mex|2021-04-19",
        "ID_CEC-21-5143|ST_1|CODE_09010|SX_M|RISK_NA|AGE_19|SES_NA|SCO_NA|CD4_1|DRUG_NA|MET_NA|APP_NA|RES_1|REC_0|VEN_NA|CL_398|NAT_NA|2021-10-08"
      ],
      "attributes":[
        "BULK"
      ]
    },
    {
      "source":983,
      "target":981,
      "directed":false,
      "length":0.00246627,
      "support":0.0,
      "removed":false,
      "sequences":[
        "ID_CEC-21-3351|ST_2|CODE_15104|SX_M|RISK_3|AGE_19|SES_2|SCO_2|CD4_1|DRUG_1|MET_NA|APP_1|RES_1|REC_0|VEN_0|CL_398|NAT_mex|2021-04-19",
        "ID_CEC-21-5152|ST_1|CODE_09005|SX_M|RISK_3|AGE_18|SES_2|SCO_2|CD4_2|DRUG_1|MET_NA|APP_0|RES_1|REC_0|VEN_1|CL_398|NAT_mex|2021-10-08"
      ],
      "attributes":[
        "BULK"
      ]
    },
    {
      "source":2924,
      "target":2925,
      "directed":false,
      "length":0.00974999,
      "support":0.0,
      "removed":false,
      "sequences":[
        "ID_CEC-21-3352|ST_2|CODE_15024|SX_M|RISK_3|AGE_31|SES_1|SCO_3|CD4_3|DRUG_1|MET_NA|APP_1|RES_1|REC_0|VEN_1|CL_995|NAT_mex|2021-04-19",
        "ID_CEC-21-5913|ST_2|CODE_15109|SX_M|RISK_3|AGE_25|SES_2|SCO_2|CD4_1|DRUG_1|MET_NA|APP_1|RES_1|REC_0|VEN_0|CL_995|NAT_mex|2021-12-13"
      ],
      "attributes":[
        "BULK"
      ]
    },
    {
      "source":2926,
      "target":2927,
      "directed":false,
      "length":0.0124426,
      "support":0.0,
      "removed":false,
      "sequences":[
        "ID_CEC-21-3356|ST_1|CODE_07106|SX_M|RISK_3|AGE_28|SES_2|SCO_3|CD4_1|DRUG_1|MET_NA|APP_1|RES_1|REC_0|VEN_1|CL_545|NAT_mex|2021-04-20",
        "ID_CEC-22-8037|ST_1|CODE_07106|SX_M|RISK_3|AGE_30|SES_2|SCO_3|CD4_3|DRUG_0|MET_NA|APP_0|RES_1|REC_1|VEN_0|CL_545|NAT_mex|2022-06-21"
      ],
      "attributes":[
        "BULK"
      ]
    },
    {
      "source":579,
      "target":580,
      "directed":false,
      "length":0.0120809,
      "support":0.0,
      "removed":false,
      "sequences":[
        "ID_CEC-21-3357|ST_2|CODE_15033|SX_M|RISK_3|AGE_25|SES_2|SCO_2|CD4_2|DRUG_0|MET_NA|APP_0|RES_5|REC_0|VEN_0|CL_144|NAT_mex|2021-04-20",
        "ID_CEC-21-3574|ST_2|CODE_15023|SX_M|RISK_3|AGE_19|SES_1|SCO_2|CD4_1|DRUG_1|MET_NA|APP_0|RES_1|REC_0|VEN_0|CL_144|NAT_mex|2021-05-07"
      ],
      "attributes":[
        "BULK"
      ]
    },
    {
      "source":579,
      "target":581,
      "directed":false,
      "length":0.0120743,
      "support":0.0,
      "removed":false,
      "sequences":[
        "ID_CEC-21-3357|ST_2|CODE_15033|SX_M|RISK_3|AGE_25|SES_2|SCO_2|CD4_2|DRUG_0|MET_NA|APP_0|RES_5|REC_0|VEN_0|CL_144|NAT_mex|2021-04-20",
        "ID_CEC-21-4898|ST_1|CODE_09010|SX_M|RISK_3|AGE_21|SES_2|SCO_2|CD4_3|DRUG_0|MET_NA|APP_1|RES_1|REC_0|VEN_0|CL_144|NAT_mex|2021-09-20"
      ],
      "attributes":[
        "BULK"
      ]
    },
    {
      "source":579,
      "target":583,
      "directed":false,
      "length":0.00956827,
      "support":0.0,
      "removed":false,
      "sequences":[
        "ID_CEC-21-3357|ST_2|CODE_15033|SX_M|RISK_3|AGE_25|SES_2|SCO_2|CD4_2|DRUG_0|MET_NA|APP_0|RES_5|REC_0|VEN_0|CL_144|NAT_mex|2021-04-20",
        "ID_CEC-22-7170|ST_1|CODE_09011|SX_M|RISK_3|AGE_27|SES_1|SCO_3|CD4_1|DRUG_0|MET_NA|APP_0|RES_1|REC_0|VEN_0|CL_144|NAT_mex|2022-04-18"
      ],
      "attributes":[
        "BULK"
      ]
    },
    {
      "source":2160,
      "target":2158,
      "directed":false,
      "length":0.0137228,
      "support":0.0,
      "removed":false,
      "sequences":[
        "ID_CEC-21-3360|ST_1|CODE_09014|SX_M|RISK_3|AGE_32|SES_1|SCO_3|CD4_2|DRUG_1|MET_NA|APP_1|RES_2|REC_0|VEN_0|CL_638|NAT_mex|2021-04-20",
        "ID_CEC-21-3659|ST_1|CODE_09014|SX_M|RISK_3|AGE_29|SES_3|SCO_3|CD4_3|DRUG_1|MET_NA|APP_1|RES_2|REC_0|VEN_1|CL_638|NAT_mex|2021-05-18"
      ],
      "attributes":[
        "BULK"
      ]
    },
    {
      "source":1127,
      "target":1128,
      "directed":false,
      "length":0.00993565,
      "support":0.0,
      "removed":false,
      "sequences":[
        "ID_CEC-21-3362|ST_1|CODE_09016|SX_M|RISK_3|AGE_37|SES_1|SCO_3|CD4_2|DRUG_0|MET_NA|APP_0|RES_1|REC_0|VEN_0|CL_159|NAT_mex|2021-04-20",
        "ID_CEC-21-4304|ST_1|CODE_09015|SX_M|RISK_3|AGE_29|SES_2|SCO_2|CD4_2|DRUG_NA|MET_NA|APP_0|RES_1|REC_0|VEN_NA|CL_NA|NAT_mex|2021-07-13"
      ],
      "attributes":[
        "BULK"
      ]
    },
    {
      "source":1095,
      "target":1096,
      "directed":false,
      "length":0.0113571,
      "support":0.0,
      "removed":false,
      "sequences":[
        "ID_CEC-21-3368|ST_2|CODE_15099|SX_M|RISK_3|AGE_23|SES_1|SCO_2|CD4_1|DRUG_0|MET_NA|APP_1|RES_1|REC_0|VEN_1|CL_370|NAT_mex|2021-04-20",
        "ID_CEC-21-4119|ST_2|CODE_15121|SX_M|RISK_3|AGE_29|SES_2|SCO_3|CD4_2|DRUG_0|MET_NA|APP_1|RES_1|REC_0|VEN_0|CL_370|NAT_mex|2021-06-25"
      ],
      "attributes":[
        "BULK"
      ]
    },
    {
      "source":1095,
      "target":1097,
      "directed":false,
      "length":0.00921075,
      "support":0.0,
      "removed":false,
      "sequences":[
        "ID_CEC-21-3368|ST_2|CODE_15099|SX_M|RISK_3|AGE_23|SES_1|SCO_2|CD4_1|DRUG_0|MET_NA|APP_1|RES_1|REC_0|VEN_1|CL_370|NAT_mex|2021-04-20",
        "ID_CEC-21-4133|ST_2|CODE_15099|SX_M|RISK_3|AGE_28|SES_1|SCO_3|CD4_1|DRUG_0|MET_NA|APP_1|RES_1|REC_0|VEN_0|CL_370|NAT_mex|2021-06-28"
      ],
      "attributes":[
        "BULK"
      ]
    },
    {
      "source":1095,
      "target":1098,
      "directed":false,
      "length":0.00849556,
      "support":0.0,
      "removed":false,
      "sequences":[
        "ID_CEC-21-3368|ST_2|CODE_15099|SX_M|RISK_3|AGE_23|SES_1|SCO_2|CD4_1|DRUG_0|MET_NA|APP_1|RES_1|REC_0|VEN_1|CL_370|NAT_mex|2021-04-20",
        "ID_CEC-22-7307|ST_1|CODE_09006|SX_M|RISK_3|AGE_26|SES_1|SCO_3|CD4_1|DRUG_1|MET_NA|APP_1|RES_1|REC_0|VEN_1|CL_370|NAT_mex|2022-04-28"
      ],
      "attributes":[
        "BULK"
      ]
    },
    {
      "source":919,
      "target":920,
      "directed":false,
      "length":0.00317619,
      "support":0.0,
      "removed":false,
      "sequences":[
        "ID_CEC-21-3372|ST_1|CODE_09014|SX_M|RISK_3|AGE_28|SES_2|SCO_3|CD4_3|DRUG_1|MET_NA|APP_1|RES_2|REC_0|VEN_0|CL_401|NAT_mex|2021-04-21",
        "ID_CEC-21-4091|ST_1|CODE_09010|SX_M|RISK_3|AGE_21|SES_2|SCO_2|CD4_2|DRUG_1|MET_NA|APP_1|RES_2|REC_1|VEN_1|CL_401|NAT_mex|2021-06-23"
      ],
      "attributes":[
        "BULK"
      ]
    },
    {
      "source":919,
      "target":921,
      "directed":false,
      "length":0.00141003,
      "support":0.0,
      "removed":false,
      "sequences":[
        "ID_CEC-21-3372|ST_1|CODE_09014|SX_M|RISK_3|AGE_28|SES_2|SCO_3|CD4_3|DRUG_1|MET_NA|APP_1|RES_2|REC_0|VEN_0|CL_401|NAT_mex|2021-04-21",
        "ID_CEC-22-6642|ST_2|CODE_15121|SX_M|RISK_3|AGE_30|SES_2|SCO_2|CD4_1|DRUG_1|MET_NA|APP_1|RES_2|REC_0|VEN_1|CL_401|NAT_mex|2022-03-01"
      ],
      "attributes":[
        "BULK"
      ]
    },
    {
      "source":919,
      "target":922,
      "directed":false,
      "length":0.00246961,
      "support":0.0,
      "removed":false,
      "sequences":[
        "ID_CEC-21-3372|ST_1|CODE_09014|SX_M|RISK_3|AGE_28|SES_2|SCO_3|CD4_3|DRUG_1|MET_NA|APP_1|RES_2|REC_0|VEN_0|CL_401|NAT_mex|2021-04-21",
        "ID_CEC-22-6821|ST_1|CODE_09016|SX_M|RISK_NA|AGE_46|SES_NA|SCO_NA|CD4_2|DRUG_NA|MET_NA|APP_NA|RES_2|REC_0|VEN_NA|CL_401|NAT_NA|2022-03-15"
      ],
      "attributes":[
        "BULK"
      ]
    },
    {
      "source":919,
      "target":923,
      "directed":false,
      "length":0.00317549,
      "support":0.0,
      "removed":false,
      "sequences":[
        "ID_CEC-21-3372|ST_1|CODE_09014|SX_M|RISK_3|AGE_28|SES_2|SCO_3|CD4_3|DRUG_1|MET_NA|APP_1|RES_2|REC_0|VEN_0|CL_401|NAT_mex|2021-04-21",
        "ID_CEC-22-8387|ST_1|CODE_09015|SX_F|RISK_1|AGE_53|SES_1|SCO_2|CD4_2|DRUG_1|MET_NA|APP_0|RES_2|REC_0|VEN_0|CL_401|NAT_mex|2022-07-20"
      ],
      "attributes":[
        "BULK"
      ]
    },
    {
      "source":919,
      "target":924,
      "directed":false,
      "length":0.00282221,
      "support":0.0,
      "removed":false,
      "sequences":[
        "ID_CEC-21-3372|ST_1|CODE_09014|SX_M|RISK_3|AGE_28|SES_2|SCO_3|CD4_3|DRUG_1|MET_NA|APP_1|RES_2|REC_0|VEN_0|CL_401|NAT_mex|2021-04-21",
        "ID_CEC-22-8782|ST_1|CODE_09014|SX_M|RISK_3|AGE_31|SES_2|SCO_3|CD4_1|DRUG_0|MET_NA|APP_0|RES_2|REC_0|VEN_0|CL_401|NAT_mex|2022-08-29"
      ],
      "attributes":[
        "BULK"
      ]
    },
    {
      "source":686,
      "target":687,
      "directed":false,
      "length":0.00459611,
      "support":0.0,
      "removed":false,
      "sequences":[
        "ID_CEC-21-3394|ST_2|CODE_15099|SX_M|RISK_3|AGE_23|SES_3|SCO_3|CD4_2|DRUG_1|MET_NA|APP_1|RES_2|REC_1|VEN_0|CL_69|NAT_mex|2021-04-22",
        "ID_CEC-21-4181|ST_1|CODE_09007|SX_M|RISK_3|AGE_25|SES_2|SCO_2|CD4_2|DRUG_1|MET_NA|APP_0|RES_2|REC_0|VEN_0|CL_69|NAT_mex|2021-07-02"
      ],
      "attributes":[
        "BULK"
      ]
    },
    {
      "source":686,
      "target":688,
      "directed":false,
      "length":0.00993405,
      "support":0.0,
      "removed":false,
      "sequences":[
        "ID_CEC-21-3394|ST_2|CODE_15099|SX_M|RISK_3|AGE_23|SES_3|SCO_3|CD4_2|DRUG_1|MET_NA|APP_1|RES_2|REC_1|VEN_0|CL_69|NAT_mex|2021-04-22",
        "ID_CEC-21-5595|ST_1|CODE_09012|SX_M|RISK_3|AGE_25|SES_1|SCO_3|CD4_1|DRUG_1|MET_NA|APP_0|RES_1|REC_0|VEN_0|CL_69|NAT_mex|2021-11-12"
      ],
      "attributes":[
        "BULK"
      ]
    },
    {
      "source":686,
      "target":689,
      "directed":false,
      "length":0.00671665,
      "support":0.0,
      "removed":false,
      "sequences":[
        "ID_CEC-21-3394|ST_2|CODE_15099|SX_M|RISK_3|AGE_23|SES_3|SCO_3|CD4_2|DRUG_1|MET_NA|APP_1|RES_2|REC_1|VEN_0|CL_69|NAT_mex|2021-04-22",
        "ID_CEC-21-5689|ST_1|CODE_09012|SX_M|RISK_3|AGE_22|SES_1|SCO_2|CD4_1|DRUG_1|MET_NA|APP_0|RES_1|REC_0|VEN_0|CL_69|NAT_mex|2021-11-25"
      ],
      "attributes":[
        "BULK"
      ]
    },
    {
      "source":686,
      "target":690,
      "directed":false,
      "length":0.0031766,
      "support":0.0,
      "removed":false,
      "sequences":[
        "ID_CEC-21-3394|ST_2|CODE_15099|SX_M|RISK_3|AGE_23|SES_3|SCO_3|CD4_2|DRUG_1|MET_NA|APP_1|RES_2|REC_1|VEN_0|CL_69|NAT_mex|2021-04-22",
        "ID_CEC-21-5837|ST_1|CODE_09003|SX_M|RISK_3|AGE_30|SES_1|SCO_3|CD4_2|DRUG_1|MET_NA|APP_0|RES_2|REC_0|VEN_0|CL_69|NAT_mex|2021-12-06"
      ],
      "attributes":[
        "BULK"
      ]
    },
    {
      "source":686,
      "target":691,
      "directed":false,
      "length":0.00530083,
      "support":0.0,
      "removed":false,
      "sequences":[
        "ID_CEC-21-3394|ST_2|CODE_15099|SX_M|RISK_3|AGE_23|SES_3|SCO_3|CD4_2|DRUG_1|MET_NA|APP_1|RES_2|REC_1|VEN_0|CL_69|NAT_mex|2021-04-22",
        "ID_CEC-22-7927|ST_1|CODE_09005|SX_M|RISK_3|AGE_30|SES_2|SCO_3|CD4_2|DRUG_0|MET_NA|APP_1|RES_2|REC_0|VEN_0|CL_69|NAT_mex|2022-06-13"
      ],
      "attributes":[
        "BULK"
      ]
    },
    {
      "source":686,
      "target":692,
      "directed":false,
      "length":0.00388297,
      "support":0.0,
      "removed":false,
      "sequences":[
        "ID_CEC-21-3394|ST_2|CODE_15099|SX_M|RISK_3|AGE_23|SES_3|SCO_3|CD4_2|DRUG_1|MET_NA|APP_1|RES_2|REC_1|VEN_0|CL_69|NAT_mex|2021-04-22",
        "ID_CEC-22-8095|ST_1|CODE_09003|SX_F|RISK_1|AGE_38|SES_2|SCO_2|CD4_1|DRUG_0|MET_NA|APP_1|RES_2|REC_0|VEN_0|CL_69|NAT_mex|2022-06-28"
      ],
      "attributes":[
        "BULK"
      ]
    },
    {
      "source":686,
      "target":693,
      "directed":false,
      "length":0.0024673,
      "support":0.0,
      "removed":false,
      "sequences":[
        "ID_CEC-21-3394|ST_2|CODE_15099|SX_M|RISK_3|AGE_23|SES_3|SCO_3|CD4_2|DRUG_1|MET_NA|APP_1|RES_2|REC_1|VEN_0|CL_69|NAT_mex|2021-04-22",
        "ID_CEC-22-8096|ST_1|CODE_09003|SX_M|RISK_3|AGE_43|SES_2|SCO_3|CD4_1|DRUG_1|MET_NA|APP_1|RES_2|REC_0|VEN_1|CL_69|NAT_mex|2022-06-28"
      ],
      "attributes":[
        "BULK"
      ]
    },
    {
      "source":686,
      "target":694,
      "directed":false,
      "length":0.00176093,
      "support":0.0,
      "removed":false,
      "sequences":[
        "ID_CEC-21-3394|ST_2|CODE_15099|SX_M|RISK_3|AGE_23|SES_3|SCO_3|CD4_2|DRUG_1|MET_NA|APP_1|RES_2|REC_1|VEN_0|CL_69|NAT_mex|2021-04-22",
        "ID_CEC-22-8641|ST_1|CODE_09003|SX_M|RISK_3|AGE_39|SES_2|SCO_2|CD4_1|DRUG_1|MET_NA|APP_0|RES_2|REC_0|VEN_1|CL_69|NAT_mex|2022-08-17"
      ],
      "attributes":[
        "BULK"
      ]
    },
    {
      "source":1460,
      "target":1461,
      "directed":false,
      "length":0.0117348,
      "support":0.0,
      "removed":false,
      "sequences":[
        "ID_CEC-21-3395|ST_1|CODE_09014|SX_M|RISK_3|AGE_22|SES_2|SCO_2|CD4_3|DRUG_1|MET_NA|APP_1|RES_2|REC_0|VEN_0|CL_191|NAT_mex|2021-04-22",
        "ID_CEC-21-5099|ST_1|CODE_09007|SX_M|RISK_3|AGE_25|SES_2|SCO_3|CD4_1|DRUG_0|MET_NA|APP_1|RES_2|REC_0|VEN_0|CL_191|NAT_mex|2021-10-05"
      ],
      "attributes":[
        "BULK"
      ]
    },
    {
      "source":2928,
      "target":2929,
      "directed":false,
      "length":0.0,
      "support":0.0,
      "removed":false,
      "sequences":[
        "ID_CEC-21-3396|ST_1|CODE_09015|SX_M|RISK_3|AGE_27|SES_1|SCO_3|CD4_2|DRUG_1|MET_NA|APP_1|RES_1|REC_0|VEN_0|CL_998|NAT_mex|2021-04-22",
        "ID_CEC-21-5174|ST_1|CODE_09012|SX_M|RISK_NA|AGE_23|SES_1|SCO_3|CD4_2|DRUG_1|MET_NA|APP_1|RES_1|REC_0|VEN_0|CL_998|NAT_mex|2021-10-11"
      ],
      "attributes":[
        "BULK"
      ]
    },
    {
      "source":979,
      "target":980,
      "directed":false,
      "length":0.00176196,
      "support":0.0,
      "removed":false,
      "sequences":[
        "ID_CEC-21-3400|ST_1|CODE_09010|SX_M|RISK_3|AGE_20|SES_2|SCO_2|CD4_2|DRUG_1|MET_NA|APP_0|RES_1|REC_1|VEN_0|CL_398|NAT_mex|2021-04-22",
        "ID_CEC-21-5143|ST_1|CODE_09010|SX_M|RISK_NA|AGE_19|SES_NA|SCO_NA|CD4_1|DRUG_NA|MET_NA|APP_NA|RES_1|REC_0|VEN_NA|CL_398|NAT_NA|2021-10-08"
      ],
      "attributes":[
        "BULK"
      ]
    },
    {
      "source":979,
      "target":981,
      "directed":false,
      "length":0.00246627,
      "support":0.0,
      "removed":false,
      "sequences":[
        "ID_CEC-21-3400|ST_1|CODE_09010|SX_M|RISK_3|AGE_20|SES_2|SCO_2|CD4_2|DRUG_1|MET_NA|APP_0|RES_1|REC_1|VEN_0|CL_398|NAT_mex|2021-04-22",
        "ID_CEC-21-5152|ST_1|CODE_09005|SX_M|RISK_3|AGE_18|SES_2|SCO_2|CD4_2|DRUG_1|MET_NA|APP_0|RES_1|REC_0|VEN_1|CL_398|NAT_mex|2021-10-08"
      ],
      "attributes":[
        "BULK"
      ]
    },
    {
      "source":540,
      "target":541,
      "directed":false,
      "length":0.0138876,
      "support":0.0,
      "removed":false,
      "sequences":[
        "ID_CEC-21-3403|ST_1|CODE_09005|SX_M|RISK_3|AGE_33|SES_2|SCO_1|CD4_3|DRUG_0|MET_0|APP_0|RES_1|REC_1|VEN_0|CL_353|NAT_mex|2021-04-22",
        "ID_CEC-21-3464|ST_2|CODE_15058|SX_M|RISK_3|AGE_26|SES_2|SCO_2|CD4_2|DRUG_1|MET_NA|APP_1|RES_1|REC_1|VEN_1|CL_353|NAT_mex|2021-04-27"
      ],
      "attributes":[
        "BULK"
      ]
    },
    {
      "source":540,
      "target":542,
      "directed":false,
      "length":0.00922743,
      "support":0.0,
      "removed":false,
      "sequences":[
        "ID_CEC-21-3403|ST_1|CODE_09005|SX_M|RISK_3|AGE_33|SES_2|SCO_1|CD4_3|DRUG_0|MET_0|APP_0|RES_1|REC_1|VEN_0|CL_353|NAT_mex|2021-04-22",
        "ID_CEC-21-5802|ST_1|CODE_09005|SX_M|RISK_3|AGE_29|SES_1|SCO_3|CD4_1|DRUG_0|MET_NA|APP_1|RES_1|REC_0|VEN_0|CL_353|NAT_mex|2021-12-03"
      ],
      "attributes":[
        "BULK"
      ]
    },
    {
      "source":540,
      "target":543,
      "directed":false,
      "length":0.0124519,
      "support":0.0,
      "removed":false,
      "sequences":[
        "ID_CEC-21-3403|ST_1|CODE_09005|SX_M|RISK_3|AGE_33|SES_2|SCO_1|CD4_3|DRUG_0|MET_0|APP_0|RES_1|REC_1|VEN_0|CL_353|NAT_mex|2021-04-22",
        "ID_CEC-22-5943|ST_1|CODE_09016|SX_M|RISK_3|AGE_32|SES_1|SCO_2|CD4_1|DRUG_1|MET_NA|APP_1|RES_1|REC_0|VEN_1|CL_353|NAT_mex|2022-01-03"
      ],
      "attributes":[
        "BULK"
      ]
    },
    {
      "source":540,
      "target":544,
      "directed":false,
      "length":0.00565967,
      "support":0.0,
      "removed":false,
      "sequences":[
        "ID_CEC-21-3403|ST_1|CODE_09005|SX_M|RISK_3|AGE_33|SES_2|SCO_1|CD4_3|DRUG_0|MET_0|APP_0|RES_1|REC_1|VEN_0|CL_353|NAT_mex|2021-04-22",
        "ID_CEC-22-6296|ST_1|CODE_09016|SX_M|RISK_NA|AGE_28|SES_NA|SCO_NA|CD4_1|DRUG_NA|MET_NA|APP_NA|RES_1|REC_0|VEN_NA|CL_353|NAT_NA|2022-01-28"
      ],
      "attributes":[
        "BULK"
      ]
    },
    {
      "source":540,
      "target":545,
      "directed":false,
      "length":0.00922911,
      "support":0.0,
      "removed":false,
      "sequences":[
        "ID_CEC-21-3403|ST_1|CODE_09005|SX_M|RISK_3|AGE_33|SES_2|SCO_1|CD4_3|DRUG_0|MET_0|APP_0|RES_1|REC_1|VEN_0|CL_353|NAT_mex|2021-04-22",
        "ID_CEC-22-6325|ST_1|CODE_09015|SX_M|RISK_3|AGE_25|SES_2|SCO_2|CD4_1|DRUG_1|MET_NA|APP_0|RES_1|REC_0|VEN_0|CL_353|NAT_mex|2022-02-01"
      ],
      "attributes":[
        "BULK"
      ]
    },
    {
      "source":540,
      "target":547,
      "directed":false,
      "length":0.00958201,
      "support":0.0,
      "removed":false,
      "sequences":[
        "ID_CEC-21-3403|ST_1|CODE_09005|SX_M|RISK_3|AGE_33|SES_2|SCO_1|CD4_3|DRUG_0|MET_0|APP_0|RES_1|REC_1|VEN_0|CL_353|NAT_mex|2021-04-22",
        "ID_CEC-22-7768|ST_1|CODE_09009|SX_M|RISK_3|AGE_33|SES_1|SCO_3|CD4_NA|DRUG_0|MET_NA|APP_1|RES_1|REC_0|VEN_0|CL_353|NAT_mex|2022-05-27"
      ],
      "attributes":[
        "BULK"
      ]
    },
    {
      "source":540,
      "target":548,
      "directed":false,
      "length":0.0128078,
      "support":0.0,
      "removed":false,
      "sequences":[
        "ID_CEC-21-3403|ST_1|CODE_09005|SX_M|RISK_3|AGE_33|SES_2|SCO_1|CD4_3|DRUG_0|MET_0|APP_0|RES_1|REC_1|VEN_0|CL_353|NAT_mex|2021-04-22",
        "ID_CEC-22-8014|ST_1|CODE_09016|SX_M|RISK_3|AGE_33|SES_2|SCO_3|CD4_2|DRUG_1|MET_NA|APP_1|RES_1|REC_0|VEN_0|CL_353|NAT_mex|2022-06-20"
      ],
      "attributes":[
        "BULK"
      ]
    },
    {
      "source":273,
      "target":274,
      "directed":false,
      "length":0.0139004,
      "support":0.0,
      "removed":false,
      "sequences":[
        "ID_CEC-21-3407|ST_2|CODE_15109|SX_M|RISK_3|AGE_26|SES_1|SCO_NA|CD4_1|DRUG_0|MET_NA|APP_1|RES_1|REC_0|VEN_0|CL_214|NAT_mex|2021-04-22",
        "ID_CEC-21-3712|ST_1|CODE_07106|SX_M|RISK_3|AGE_30|SES_1|SCO_3|CD4_2|DRUG_0|MET_NA|APP_0|RES_1|REC_1|VEN_0|CL_214|NAT_mex|2021-05-20"
      ],
      "attributes":[
        "BULK"
      ]
    },
    {
      "source":273,
      "target":275,
      "directed":false,
      "length":0.0128213,
      "support":0.0,
      "removed":false,
      "sequences":[
        "ID_CEC-21-3407|ST_2|CODE_15109|SX_M|RISK_3|AGE_26|SES_1|SCO_NA|CD4_1|DRUG_0|MET_NA|APP_1|RES_1|REC_0|VEN_0|CL_214|NAT_mex|2021-04-22",
        "ID_CEC-21-3792|ST_2|CODE_15109|SX_M|RISK_3|AGE_25|SES_1|SCO_3|CD4_1|DRUG_0|MET_NA|APP_1|RES_1|REC_0|VEN_1|CL_214|NAT_mex|2021-05-26"
      ],
      "attributes":[
        "BULK"
      ]
    },
    {
      "source":273,
      "target":276,
      "directed":false,
      "length":0.0128323,
      "support":0.0,
      "removed":false,
      "sequences":[
        "ID_CEC-21-3407|ST_2|CODE_15109|SX_M|RISK_3|AGE_26|SES_1|SCO_NA|CD4_1|DRUG_0|MET_NA|APP_1|RES_1|REC_0|VEN_0|CL_214|NAT_mex|2021-04-22",
        "ID_CEC-21-5626|ST_2|CODE_15104|SX_M|RISK_3|AGE_40|SES_1|SCO_3|CD4_2|DRUG_0|MET_NA|APP_0|RES_1|REC_0|VEN_0|CL_214|NAT_mex|2021-11-22"
      ],
      "attributes":[
        "BULK"
      ]
    },
    {
      "source":273,
      "target":279,
      "directed":false,
      "length":0.0132055,
      "support":0.0,
      "removed":false,
      "sequences":[
        "ID_CEC-21-3407|ST_2|CODE_15109|SX_M|RISK_3|AGE_26|SES_1|SCO_NA|CD4_1|DRUG_0|MET_NA|APP_1|RES_1|REC_0|VEN_0|CL_214|NAT_mex|2021-04-22",
        "ID_CEC-22-7753|ST_2|CODE_15109|SX_M|RISK_3|AGE_23|SES_1|SCO_2|CD4_1|DRUG_1|MET_NA|APP_1|RES_1|REC_0|VEN_NA|CL_214|NAT_mex|2022-05-31"
      ],
      "attributes":[
        "BULK"
      ]
    },
    {
      "source":273,
      "target":280,
      "directed":false,
      "length":0.01247,
      "support":0.0,
      "removed":false,
      "sequences":[
        "ID_CEC-21-3407|ST_2|CODE_15109|SX_M|RISK_3|AGE_26|SES_1|SCO_NA|CD4_1|DRUG_0|MET_NA|APP_1|RES_1|REC_0|VEN_0|CL_214|NAT_mex|2021-04-22",
        "ID_CEC-22-8491|ST_2|CODE_15109|SX_M|RISK_3|AGE_26|SES_2|SCO_3|CD4_1|DRUG_1|MET_NA|APP_0|RES_1|REC_0|VEN_0|CL_214|NAT_mex|2022-08-04"
      ],
      "attributes":[
        "BULK"
      ]
    },
    {
      "source":2930,
      "target":2931,
      "directed":false,
      "length":0.00885806,
      "support":0.0,
      "removed":false,
      "sequences":[
        "ID_CEC-21-3409|ST_2|CODE_15057|SX_M|RISK_3|AGE_30|SES_1|SCO_1|CD4_2|DRUG_0|MET_NA|APP_1|RES_5|REC_0|VEN_0|CL_1000|NAT_mex|2021-04-22",
        "ID_CEC-22-6792|ST_2|CODE_15057|SX_M|RISK_3|AGE_25|SES_2|SCO_2|CD4_2|DRUG_1|MET_NA|APP_0|RES_5|REC_0|VEN_0|CL_1000|NAT_mex|2022-03-14"
      ],
      "attributes":[
        "BULK"
      ]
    },
    {
      "source":768,
      "target":770,
      "directed":false,
      "length":0.00423726,
      "support":0.0,
      "removed":false,
      "sequences":[
        "ID_CEC-21-3411|ST_1|CODE_09006|SX_M|RISK_3|AGE_47|SES_1|SCO_3|CD4_1|DRUG_0|MET_NA|APP_1|RES_1|REC_0|VEN_1|CL_397|NAT_mex|2021-04-22",
        "ID_CEC-21-4834|ST_1|CODE_09002|SX_M|RISK_3|AGE_32|SES_1|SCO_3|CD4_1|DRUG_0|MET_NA|APP_0|RES_1|REC_0|VEN_0|CL_397|NAT_mex|2021-09-13"
      ],
      "attributes":[
        "BULK"
      ]
    },
    {
      "source":768,
      "target":771,
      "directed":false,
      "length":0.00992924,
      "support":0.0,
      "removed":false,
      "sequences":[
        "ID_CEC-21-3411|ST_1|CODE_09006|SX_M|RISK_3|AGE_47|SES_1|SCO_3|CD4_1|DRUG_0|MET_NA|APP_1|RES_1|REC_0|VEN_1|CL_397|NAT_mex|2021-04-22",
        "ID_CEC-21-5593|ST_1|CODE_09014|SX_M|RISK_3|AGE_25|SES_2|SCO_3|CD4_2|DRUG_1|MET_NA|APP_1|RES_1|REC_0|VEN_0|CL_397|NAT_mex|2021-11-12"
      ],
      "attributes":[
        "BULK"
      ]
    },
    {
      "source":768,
      "target":772,
      "directed":false,
      "length":0.0124355,
      "support":0.0,
      "removed":false,
      "sequences":[
        "ID_CEC-21-3411|ST_1|CODE_09006|SX_M|RISK_3|AGE_47|SES_1|SCO_3|CD4_1|DRUG_0|MET_NA|APP_1|RES_1|REC_0|VEN_1|CL_397|NAT_mex|2021-04-22",
        "ID_CEC-22-7180|ST_1|CODE_09007|SX_M|RISK_3|AGE_28|SES_1|SCO_3|CD4_2|DRUG_1|MET_NA|APP_1|RES_1|REC_0|VEN_1|CL_397|NAT_mex|2022-04-18"
      ],
      "attributes":[
        "BULK"
      ]
    },
    {
      "source":768,
      "target":773,
      "directed":false,
      "length":0.0106502,
      "support":0.0,
      "removed":false,
      "sequences":[
        "ID_CEC-21-3411|ST_1|CODE_09006|SX_M|RISK_3|AGE_47|SES_1|SCO_3|CD4_1|DRUG_0|MET_NA|APP_1|RES_1|REC_0|VEN_1|CL_397|NAT_mex|2021-04-22",
        "ID_CEC-22-8337|ST_1|CODE_09015|SX_M|RISK_NA|AGE_35|SES_NA|SCO_NA|CD4_1|DRUG_NA|MET_NA|APP_NA|RES_1|REC_0|VEN_NA|CL_397|NAT_NA|2022-07-15"
      ],
      "attributes":[
        "BULK"
      ]
    },
    {
      "source":2932,
      "target":2933,
      "directed":false,
      "length":0.00565752,
      "support":0.0,
      "removed":false,
      "sequences":[
        "ID_CEC-21-3422|ST_1|CODE_09012|SX_M|RISK_3|AGE_19|SES_2|SCO_2|CD4_2|DRUG_1|MET_NA|APP_1|RES_1|REC_0|VEN_0|CL_1001|NAT_mex|2021-04-23",
        "ID_CEC-21-4279|ST_1|CODE_09012|SX_M|RISK_3|AGE_19|SES_2|SCO_2|CD4_2|DRUG_0|MET_NA|APP_1|RES_1|REC_0|VEN_0|CL_1001|NAT_mex|2021-07-12"
      ],
      "attributes":[
        "BULK"
      ]
    },
    {
      "source":110,
      "target":115,
      "directed":false,
      "length":0.0138804,
      "support":0.0,
      "removed":false,
      "sequences":[
        "ID_CEC-21-3424|ST_1|CODE_09007|SX_M|RISK_3|AGE_22|SES_1|SCO_2|CD4_1|DRUG_0|MET_NA|APP_1|RES_1|REC_0|VEN_1|CL_75|NAT_mex|2021-04-23",
        "ID_CEC-21-5320|ST_2|CODE_15108|SX_M|RISK_3|AGE_21|SES_2|SCO_2|CD4_1|DRUG_0|MET_NA|APP_0|RES_1|REC_0|VEN_0|CL_75|NAT_mex|2021-10-22"
      ],
      "attributes":[
        "BULK"
      ]
    },
    {
      "source":110,
      "target":118,
      "directed":false,
      "length":0.0135315,
      "support":0.0,
      "removed":false,
      "sequences":[
        "ID_CEC-21-3424|ST_1|CODE_09007|SX_M|RISK_3|AGE_22|SES_1|SCO_2|CD4_1|DRUG_0|MET_NA|APP_1|RES_1|REC_0|VEN_1|CL_75|NAT_mex|2021-04-23",
        "ID_CEC-22-6626|ST_2|CODE_15081|SX_M|RISK_3|AGE_27|SES_1|SCO_2|CD4_1|DRUG_0|MET_NA|APP_1|RES_1|REC_0|VEN_1|CL_75|NAT_mex|2022-02-28"
      ],
      "attributes":[
        "BULK"
      ]
    },
    {
      "source":2934,
      "target":2935,
      "directed":false,
      "length":0.00176042,
      "support":0.0,
      "removed":false,
      "sequences":[
        "ID_CEC-21-3428|ST_2|CODE_15121|SX_M|RISK_3|AGE_37|SES_1|SCO_3|CD4_3|DRUG_1|MET_NA|APP_1|RES_1|REC_1|VEN_0|CL_100|NAT_mex|2021-04-23",
        "ID_CEC-21-5568|ST_1|CODE_09014|SX_M|RISK_3|AGE_24|SES_2|SCO_3|CD4_2|DRUG_1|MET_NA|APP_1|RES_1|REC_1|VEN_1|CL_100|NAT_mex|2021-11-17"
      ],
      "attributes":[
        "BULK"
      ]
    },
    {
      "source":848,
      "target":849,
      "directed":false,
      "length":0.00993435,
      "support":0.0,
      "removed":false,
      "sequences":[
        "ID_CEC-21-3432|ST_1|CODE_09005|SX_M|RISK_3|AGE_24|SES_2|SCO_3|CD4_2|DRUG_0|MET_NA|APP_0|RES_1|REC_0|VEN_0|CL_402|NAT_mex|2021-04-26",
        "ID_CEC-21-3512|ST_2|CODE_15016|SX_M|RISK_3|AGE_32|SES_1|SCO_2|CD4_1|DRUG_1|MET_NA|APP_1|RES_1|REC_0|VEN_1|CL_402|NAT_mex|2021-05-03"
      ],
      "attributes":[
        "BULK"
      ]
    },
    {
      "source":848,
      "target":850,
      "directed":false,
      "length":0.00601135,
      "support":0.0,
      "removed":false,
      "sequences":[
        "ID_CEC-21-3432|ST_1|CODE_09005|SX_M|RISK_3|AGE_24|SES_2|SCO_3|CD4_2|DRUG_0|MET_NA|APP_0|RES_1|REC_0|VEN_0|CL_402|NAT_mex|2021-04-26",
        "ID_CEC-21-4418|ST_1|CODE_09006|SX_M|RISK_3|AGE_42|SES_1|SCO_2|CD4_3|DRUG_0|MET_NA|APP_1|RES_1|REC_0|VEN_NA|CL_402|NAT_mex|2021-07-22"
      ],
      "attributes":[
        "BULK"
      ]
    },
    {
      "source":848,
      "target":851,
      "directed":false,
      "length":0.0138838,
      "support":0.0,
      "removed":false,
      "sequences":[
        "ID_CEC-21-3432|ST_1|CODE_09005|SX_M|RISK_3|AGE_24|SES_2|SCO_3|CD4_2|DRUG_0|MET_NA|APP_0|RES_1|REC_0|VEN_0|CL_402|NAT_mex|2021-04-26",
        "ID_CEC-21-4425|ST_1|CODE_09005|SX_M|RISK_2|AGE_19|SES_2|SCO_2|CD4_1|DRUG_0|MET_NA|APP_0|RES_1|REC_0|VEN_NA|CL_402|NAT_mex|2021-08-02"
      ],
      "attributes":[
        "BULK"
      ]
    },
    {
      "source":848,
      "target":853,
      "directed":false,
      "length":0.00850163,
      "support":0.0,
      "removed":false,
      "sequences":[
        "ID_CEC-21-3432|ST_1|CODE_09005|SX_M|RISK_3|AGE_24|SES_2|SCO_3|CD4_2|DRUG_0|MET_NA|APP_0|RES_1|REC_0|VEN_0|CL_402|NAT_mex|2021-04-26",
        "ID_CEC-22-8589|ST_2|CODE_15031|SX_M|RISK_3|AGE_28|SES_2|SCO_2|CD4_1|DRUG_1|MET_NA|APP_0|RES_1|REC_0|VEN_0|CL_402|NAT_mex|2022-08-12"
      ],
      "attributes":[
        "BULK"
      ]
    },
    {
      "source":2936,
      "target":2937,
      "directed":false,
      "length":0.00352928,
      "support":0.0,
      "removed":false,
      "sequences":[
        "ID_CEC-21-3445|ST_1|CODE_09015|SX_M|RISK_3|AGE_31|SES_2|SCO_3|CD4_2|DRUG_1|MET_NA|APP_1|RES_1|REC_1|VEN_1|CL_1003|NAT_mex|2021-04-26",
        "ID_CEC-21-3637|ST_1|CODE_09015|SX_F|RISK_4|AGE_21|SES_2|SCO_2|CD4_2|DRUG_1|MET_NA|APP_NA|RES_1|REC_0|VEN_NA|CL_1003|NAT_mex|2021-05-13"
      ],
      "attributes":[
        "BULK"
      ]
    },
    {
      "source":2938,
      "target":2939,
      "directed":false,
      "length":0.00459179,
      "support":0.0,
      "removed":false,
      "sequences":[
        "ID_CEC-21-3448|ST_2|CODE_15060|SX_M|RISK_3|AGE_28|SES_2|SCO_3|CD4_2|DRUG_1|MET_NA|APP_1|RES_1|REC_0|VEN_1|CL_1005|NAT_mex|2021-04-26",
        "ID_CEC-21-3449|ST_2|CODE_15060|SX_M|RISK_3|AGE_32|SES_2|SCO_3|CD4_1|DRUG_0|MET_NA|APP_0|RES_1|REC_0|VEN_0|CL_1005|NAT_mex|2021-04-26"
      ],
      "attributes":[
        "BULK"
      ]
    },
    {
      "source":0,
      "target":1,
      "directed":false,
      "length":0.00317539,
      "support":0.0,
      "removed":false,
      "sequences":[
        "ID_CEC-21-3451|ST_1|CODE_09002|SX_M|RISK_3|AGE_28|SES_2|SCO_3|CD4_3|DRUG_1|MET_1|APP_1|RES_1|REC_0|VEN_1|CL_304|NAT_mex|2021-04-26",
        "ID_CEC-21-3503|ST_1|CODE_09015|SX_M|RISK_3|AGE_38|SES_2|SCO_3|CD4_2|DRUG_1|MET_NA|APP_1|RES_1|REC_0|VEN_1|CL_304|NAT_ven|2021-04-30"
      ],
      "attributes":[
        "BULK"
      ]
    },
    {
      "source":0,
      "target":2,
      "directed":false,
      "length":0.00176092,
      "support":0.0,
      "removed":false,
      "sequences":[
        "ID_CEC-21-3451|ST_1|CODE_09002|SX_M|RISK_3|AGE_28|SES_2|SCO_3|CD4_3|DRUG_1|MET_1|APP_1|RES_1|REC_0|VEN_1|CL_304|NAT_mex|2021-04-26",
        "ID_CEC-21-3596|ST_1|CODE_09015|SX_M|RISK_3|AGE_33|SES_2|SCO_3|CD4_3|DRUG_0|MET_NA|APP_1|RES_1|REC_0|VEN_0|CL_304|NAT_mex|2021-05-10"
      ],
      "attributes":[
        "BULK"
      ]
    },
    {
      "source":0,
      "target":3,
      "directed":false,
      "length":0.00423344,
      "support":0.0,
      "removed":false,
      "sequences":[
        "ID_CEC-21-3451|ST_1|CODE_09002|SX_M|RISK_3|AGE_28|SES_2|SCO_3|CD4_3|DRUG_1|MET_1|APP_1|RES_1|REC_0|VEN_1|CL_304|NAT_mex|2021-04-26",
        "ID_CEC-21-3915|ST_1|CODE_09014|SX_M|RISK_3|AGE_29|SES_1|SCO_3|CD4_3|DRUG_1|MET_NA|APP_0|RES_1|REC_0|VEN_0|CL_304|NAT_mex|2021-06-08"
      ],
      "attributes":[
        "BULK"
      ]
    },
    {
      "source":0,
      "target":4,
      "directed":false,
      "length":0.0010568,
      "support":0.0,
      "removed":false,
      "sequences":[
        "ID_CEC-21-3451|ST_1|CODE_09002|SX_M|RISK_3|AGE_28|SES_2|SCO_3|CD4_3|DRUG_1|MET_1|APP_1|RES_1|REC_0|VEN_1|CL_304|NAT_mex|2021-04-26",
        "ID_CEC-21-3968|ST_1|CODE_09016|SX_M|RISK_3|AGE_29|SES_2|SCO_2|CD4_2|DRUG_1|MET_NA|APP_1|RES_1|REC_1|VEN_0|CL_304|NAT_ven|2021-06-11"
      ],
      "attributes":[
        "BULK"
      ]
    },
    {
      "source":0,
      "target":5,
      "directed":false,
      "length":0.00956945,
      "support":0.0,
      "removed":false,
      "sequences":[
        "ID_CEC-21-3451|ST_1|CODE_09002|SX_M|RISK_3|AGE_28|SES_2|SCO_3|CD4_3|DRUG_1|MET_1|APP_1|RES_1|REC_0|VEN_1|CL_304|NAT_mex|2021-04-26",
        "ID_CEC-21-3994|ST_2|CODE_15057|SX_M|RISK_3|AGE_30|SES_1|SCO_3|CD4_2|DRUG_1|MET_NA|APP_1|RES_2|REC_0|VEN_1|CL_304|NAT_mex|2021-06-15"
      ],
      "attributes":[
        "BULK"
      ]
    },
    {
      "source":0,
      "target":6,
      "directed":false,
      "length":0.00317324,
      "support":0.0,
      "removed":false,
      "sequences":[
        "ID_CEC-21-3451|ST_1|CODE_09002|SX_M|RISK_3|AGE_28|SES_2|SCO_3|CD4_3|DRUG_1|MET_1|APP_1|RES_1|REC_0|VEN_1|CL_304|NAT_mex|2021-04-26",
        "ID_CEC-21-4447|ST_1|CODE_09012|SX_M|RISK_3|AGE_22|SES_2|SCO_3|CD4_2|DRUG_1|MET_NA|APP_1|RES_1|REC_1|VEN_NA|CL_304|NAT_mex|2021-08-03"
      ],
      "attributes":[
        "BULK"
      ]
    },
    {
      "source":0,
      "target":7,
      "directed":false,
      "length":0.00565466,
      "support":0.0,
      "removed":false,
      "sequences":[
        "ID_CEC-21-3451|ST_1|CODE_09002|SX_M|RISK_3|AGE_28|SES_2|SCO_3|CD4_3|DRUG_1|MET_1|APP_1|RES_1|REC_0|VEN_1|CL_304|NAT_mex|2021-04-26",
        "ID_CEC-21-4456|ST_1|CODE_09010|SX_M|RISK_3|AGE_50|SES_2|SCO_2|CD4_2|DRUG_NA|MET_NA|APP_NA|RES_1|REC_0|VEN_NA|CL_304|NAT_mex|2021-08-04"
      ],
      "attributes":[
        "BULK"
      ]
    },
    {
      "source":0,
      "target":8,
      "directed":false,
      "length":0.00565466,
      "support":0.0,
      "removed":false,
      "sequences":[
        "ID_CEC-21-3451|ST_1|CODE_09002|SX_M|RISK_3|AGE_28|SES_2|SCO_3|CD4_3|DRUG_1|MET_1|APP_1|RES_1|REC_0|VEN_1|CL_304|NAT_mex|2021-04-26",
        "ID_CEC-21-4481|ST_1|CODE_09007|SX_M|RISK_NA|AGE_33|SES_2|SCO_2|CD4_1|DRUG_0|MET_NA|APP_NA|RES_1|REC_0|VEN_NA|CL_304|NAT_mex|2021-08-06"
      ],
      "attributes":[
        "BULK"
      ]
    },
    {
      "source":0,
      "target":9,
      "directed":false,
      "length":0.00565466,
      "support":0.0,
      "removed":false,
      "sequences":[
        "ID_CEC-21-3451|ST_1|CODE_09002|SX_M|RISK_3|AGE_28|SES_2|SCO_3|CD4_3|DRUG_1|MET_1|APP_1|RES_1|REC_0|VEN_1|CL_304|NAT_mex|2021-04-26",
        "ID_CEC-21-4482|ST_1|CODE_09007|SX_M|RISK_3|AGE_51|SES_2|SCO_2|CD4_2|DRUG_0|MET_NA|APP_1|RES_1|REC_1|VEN_NA|CL_304|NAT_mex|2021-08-06"
      ],
      "attributes":[
        "BULK"
      ]
    },
    {
      "source":0,
      "target":10,
      "directed":false,
      "length":0.00352702,
      "support":0.0,
      "removed":false,
      "sequences":[
        "ID_CEC-21-3451|ST_1|CODE_09002|SX_M|RISK_3|AGE_28|SES_2|SCO_3|CD4_3|DRUG_1|MET_1|APP_1|RES_1|REC_0|VEN_1|CL_304|NAT_mex|2021-04-26",
        "ID_CEC-21-4512|ST_2|CODE_15037|SX_M|RISK_3|AGE_32|SES_1|SCO_3|CD4_3|DRUG_1|MET_NA|APP_1|RES_1|REC_0|VEN_1|CL_304|NAT_mex|2021-08-09"
      ],
      "attributes":[
        "BULK"
      ]
    },
    {
      "source":0,
      "target":11,
      "directed":false,
      "length":0.00317339,
      "support":0.0,
      "removed":false,
      "sequences":[
        "ID_CEC-21-3451|ST_1|CODE_09002|SX_M|RISK_3|AGE_28|SES_2|SCO_3|CD4_3|DRUG_1|MET_1|APP_1|RES_1|REC_0|VEN_1|CL_304|NAT_mex|2021-04-26",
        "ID_CEC-21-5414|ST_1|CODE_09002|SX_M|RISK_3|AGE_37|SES_2|SCO_2|CD4_1|DRUG_1|MET_NA|APP_1|RES_1|REC_0|VEN_0|CL_304|NAT_mex|2021-11-01"
      ],
      "attributes":[
        "BULK"
      ]
    },
    {
      "source":0,
      "target":12,
      "directed":false,
      "length":0.00388012,
      "support":0.0,
      "removed":false,
      "sequences":[
        "ID_CEC-21-3451|ST_1|CODE_09002|SX_M|RISK_3|AGE_28|SES_2|SCO_3|CD4_3|DRUG_1|MET_1|APP_1|RES_1|REC_0|VEN_1|CL_304|NAT_mex|2021-04-26",
        "ID_CEC-21-5819|ST_1|CODE_09007|SX_M|RISK_3|AGE_26|SES_2|SCO_3|CD4_1|DRUG_0|MET_NA|APP_1|RES_1|REC_0|VEN_1|CL_304|NAT_mex|2021-12-06"
      ],
      "attributes":[
        "BULK"
      ]
    },
    {
      "source":0,
      "target":13,
      "directed":false,
      "length":0.00176202,
      "support":0.0,
      "removed":false,
      "sequences":[
        "ID_CEC-21-3451|ST_1|CODE_09002|SX_M|RISK_3|AGE_28|SES_2|SCO_3|CD4_3|DRUG_1|MET_1|APP_1|RES_1|REC_0|VEN_1|CL_304|NAT_mex|2021-04-26",
        "ID_CEC-22-5996|ST_1|CODE_07106|SX_M|RISK_3|AGE_28|SES_2|SCO_2|CD4_1|DRUG_1|MET_NA|APP_0|RES_1|REC_0|VEN_0|CL_304|NAT_mex|2022-01-05"
      ],
      "attributes":[
        "BULK"
      ]
    },
    {
      "source":0,
      "target":14,
      "directed":false,
      "length":0.00565466,
      "support":0.0,
      "removed":false,
      "sequences":[
        "ID_CEC-21-3451|ST_1|CODE_09002|SX_M|RISK_3|AGE_28|SES_2|SCO_3|CD4_3|DRUG_1|MET_1|APP_1|RES_1|REC_0|VEN_1|CL_304|NAT_mex|2021-04-26",
        "ID_CEC-22-6029|ST_1|CODE_09007|SX_M|RISK_1|AGE_31|SES_2|SCO_3|CD4_1|DRUG_0|MET_NA|APP_1|RES_1|REC_0|VEN_1|CL_304|NAT_mex|2022-01-07"
      ],
      "attributes":[
        "BULK"
      ]
    },
    {
      "source":0,
      "target":15,
      "directed":false,
      "length":0.0038878,
      "support":0.0,
      "removed":false,
      "sequences":[
        "ID_CEC-21-3451|ST_1|CODE_09002|SX_M|RISK_3|AGE_28|SES_2|SCO_3|CD4_3|DRUG_1|MET_1|APP_1|RES_1|REC_0|VEN_1|CL_304|NAT_mex|2021-04-26",
        "ID_CEC-22-6109|ST_1|CODE_09016|SX_M|RISK_3|AGE_32|SES_2|SCO_3|CD4_1|DRUG_0|MET_NA|APP_1|RES_1|REC_0|VEN_1|CL_304|NAT_mex|2022-01-13"
      ],
      "attributes":[
        "BULK"
      ]
    },
    {
      "source":0,
      "target":16,
      "directed":false,
      "length":0.00282043,
      "support":0.0,
      "removed":false,
      "sequences":[
        "ID_CEC-21-3451|ST_1|CODE_09002|SX_M|RISK_3|AGE_28|SES_2|SCO_3|CD4_3|DRUG_1|MET_1|APP_1|RES_1|REC_0|VEN_1|CL_304|NAT_mex|2021-04-26",
        "ID_CEC-22-6263|ST_2|CODE_15033|SX_M|RISK_3|AGE_36|SES_1|SCO_3|CD4_2|DRUG_1|MET_NA|APP_1|RES_1|REC_0|VEN_1|CL_304|NAT_mex|2022-01-27"
      ],
      "attributes":[
        "BULK"
      ]
    },
    {
      "source":0,
      "target":17,
      "directed":false,
      "length":0.00423411,
      "support":0.0,
      "removed":false,
      "sequences":[
        "ID_CEC-21-3451|ST_1|CODE_09002|SX_M|RISK_3|AGE_28|SES_2|SCO_3|CD4_3|DRUG_1|MET_1|APP_1|RES_1|REC_0|VEN_1|CL_304|NAT_mex|2021-04-26",
        "ID_CEC-22-6929|ST_1|CODE_09016|SX_M|RISK_3|AGE_36|SES_1|SCO_2|CD4_1|DRUG_1|MET_NA|APP_1|RES_1|REC_0|VEN_0|CL_304|NAT_mex|2022-03-24"
      ],
      "attributes":[
        "BULK"
      ]
    },
    {
      "source":0,
      "target":18,
      "directed":false,
      "length":0.00105605,
      "support":0.0,
      "removed":false,
      "sequences":[
        "ID_CEC-21-3451|ST_1|CODE_09002|SX_M|RISK_3|AGE_28|SES_2|SCO_3|CD4_3|DRUG_1|MET_1|APP_1|RES_1|REC_0|VEN_1|CL_304|NAT_mex|2021-04-26",
        "ID_CEC-22-7365|ST_1|CODE_09016|SX_M|RISK_3|AGE_33|SES_2|SCO_2|CD4_2|DRUG_1|MET_NA|APP_1|RES_1|REC_0|VEN_1|CL_304|NAT_mex|2022-05-03"
      ],
      "attributes":[
        "BULK"
      ]
    },
    {
      "source":0,
      "target":19,
      "directed":false,
      "length":0.00388478,
      "support":0.0,
      "removed":false,
      "sequences":[
        "ID_CEC-21-3451|ST_1|CODE_09002|SX_M|RISK_3|AGE_28|SES_2|SCO_3|CD4_3|DRUG_1|MET_1|APP_1|RES_1|REC_0|VEN_1|CL_304|NAT_mex|2021-04-26",
        "ID_CEC-22-7565|ST_2|CODE_15037|SX_M|RISK_3|AGE_27|SES_2|SCO_3|CD4_2|DRUG_1|MET_NA|APP_1|RES_1|REC_1|VEN_0|CL_304|NAT_mex|2022-05-18"
      ],
      "attributes":[
        "BULK"
      ]
    },
    {
      "source":0,
      "target":20,
      "directed":false,
      "length":0.00317246,
      "support":0.0,
      "removed":false,
      "sequences":[
        "ID_CEC-21-3451|ST_1|CODE_09002|SX_M|RISK_3|AGE_28|SES_2|SCO_3|CD4_3|DRUG_1|MET_1|APP_1|RES_1|REC_0|VEN_1|CL_304|NAT_mex|2021-04-26",
        "ID_CEC-22-7636|ST_1|CODE_09002|SX_M|RISK_3|AGE_37|SES_2|SCO_3|CD4_2|DRUG_1|MET_NA|APP_1|RES_1|REC_0|VEN_1|CL_304|NAT_mex|2022-05-23"
      ],
      "attributes":[
        "BULK"
      ]
    },
    {
      "source":0,
      "target":21,
      "directed":false,
      "length":0.00600844,
      "support":0.0,
      "removed":false,
      "sequences":[
        "ID_CEC-21-3451|ST_1|CODE_09002|SX_M|RISK_3|AGE_28|SES_2|SCO_3|CD4_3|DRUG_1|MET_1|APP_1|RES_1|REC_0|VEN_1|CL_304|NAT_mex|2021-04-26",
        "ID_CEC-22-7788|ST_1|CODE_09015|SX_M|RISK_3|AGE_51|SES_2|SCO_3|CD4_3|DRUG_1|MET_NA|APP_1|RES_1|REC_1|VEN_0|CL_304|NAT_mex|2022-06-02"
      ],
      "attributes":[
        "BULK"
      ]
    },
    {
      "source":0,
      "target":22,
      "directed":false,
      "length":0.00423718,
      "support":0.0,
      "removed":false,
      "sequences":[
        "ID_CEC-21-3451|ST_1|CODE_09002|SX_M|RISK_3|AGE_28|SES_2|SCO_3|CD4_3|DRUG_1|MET_1|APP_1|RES_1|REC_0|VEN_1|CL_304|NAT_mex|2021-04-26",
        "ID_CEC-22-8178|ST_2|CODE_15057|SX_M|RISK_3|AGE_27|SES_2|SCO_3|CD4_1|DRUG_1|MET_NA|APP_0|RES_1|REC_0|VEN_0|CL_304|NAT_mex|2022-07-04"
      ],
      "attributes":[
        "BULK"
      ]
    },
    {
      "source":0,
      "target":23,
      "directed":false,
      "length":0.00388122,
      "support":0.0,
      "removed":false,
      "sequences":[
        "ID_CEC-21-3451|ST_1|CODE_09002|SX_M|RISK_3|AGE_28|SES_2|SCO_3|CD4_3|DRUG_1|MET_1|APP_1|RES_1|REC_0|VEN_1|CL_304|NAT_mex|2021-04-26",
        "ID_CEC-22-8228|ST_1|CODE_09015|SX_M|RISK_3|AGE_29|SES_1|SCO_3|CD4_3|DRUG_1|MET_NA|APP_0|RES_1|REC_0|VEN_0|CL_304|NAT_mex|2022-07-07"
      ],
      "attributes":[
        "BULK"
      ]
    },
    {
      "source":0,
      "target":24,
      "directed":false,
      "length":0.00529943,
      "support":0.0,
      "removed":false,
      "sequences":[
        "ID_CEC-21-3451|ST_1|CODE_09002|SX_M|RISK_3|AGE_28|SES_2|SCO_3|CD4_3|DRUG_1|MET_1|APP_1|RES_1|REC_0|VEN_1|CL_304|NAT_mex|2021-04-26",
        "ID_CEC-22-8276|ST_1|CODE_09015|SX_M|RISK_NA|AGE_33|SES_NA|SCO_NA|CD4_2|DRUG_NA|MET_NA|APP_NA|RES_1|REC_0|VEN_NA|CL_304|NAT_NA|2022-07-12"
      ],
      "attributes":[
        "BULK"
      ]
    },
    {
      "source":0,
      "target":25,
      "directed":false,
      "length":0.00636929,
      "support":0.0,
      "removed":false,
      "sequences":[
        "ID_CEC-21-3451|ST_1|CODE_09002|SX_M|RISK_3|AGE_28|SES_2|SCO_3|CD4_3|DRUG_1|MET_1|APP_1|RES_1|REC_0|VEN_1|CL_304|NAT_mex|2021-04-26",
        "ID_CEC-22-8566|ST_2|CODE_15033|SX_M|RISK_3|AGE_31|SES_2|SCO_3|CD4_2|DRUG_0|MET_NA|APP_1|RES_3|REC_1|VEN_0|CL_304|NAT_mex|2022-08-11"
      ],
      "attributes":[
        "BULK"
      ]
    },
    {
      "source":0,
      "target":26,
      "directed":false,
      "length":0.00530538,
      "support":0.0,
      "removed":false,
      "sequences":[
        "ID_CEC-21-3451|ST_1|CODE_09002|SX_M|RISK_3|AGE_28|SES_2|SCO_3|CD4_3|DRUG_1|MET_1|APP_1|RES_1|REC_0|VEN_1|CL_304|NAT_mex|2021-04-26",
        "ID_CEC-22-9852|ST_2|CODE_15057|SX_M|RISK_3|AGE_31|SES_1|SCO_3|CD4_2|DRUG_1|MET_NA|APP_1|RES_1|REC_0|VEN_1|CL_304|NAT_mex|2022-12-13"
      ],
      "attributes":[
        "BULK"
      ]
    },
    {
      "source":2161,
      "target":2162,
      "directed":false,
      "length":0.00992714,
      "support":0.0,
      "removed":false,
      "sequences":[
        "ID_CEC-21-3452|ST_1|CODE_09015|SX_M|RISK_3|AGE_38|SES_2|SCO_3|CD4_3|DRUG_0|MET_NA|APP_0|RES_2|REC_0|VEN_0|CL_641|NAT_mex|2021-04-26",
        "ID_CEC-21-4986|ST_1|CODE_09014|SX_M|RISK_3|AGE_28|SES_1|SCO_2|CD4_2|DRUG_1|MET_NA|APP_1|RES_6|REC_0|VEN_1|CL_641|NAT_mex|2021-09-27"
      ],
      "attributes":[
        "BULK"
      ]
    },
    {
      "source":2161,
      "target":2163,
      "directed":false,
      "length":0.00708688,
      "support":0.0,
      "removed":false,
      "sequences":[
        "ID_CEC-21-3452|ST_1|CODE_09015|SX_M|RISK_3|AGE_38|SES_2|SCO_3|CD4_3|DRUG_0|MET_NA|APP_0|RES_2|REC_0|VEN_0|CL_641|NAT_mex|2021-04-26",
        "ID_CEC-21-5209|ST_1|CODE_09015|SX_M|RISK_NA|AGE_24|SES_1|SCO_2|CD4_1|DRUG_0|MET_NA|APP_1|RES_1|REC_0|VEN_NA|CL_641|NAT_mex|2021-10-14"
      ],
      "attributes":[
        "BULK"
      ]
    },
    {
      "source":2164,
      "target":2166,
      "directed":false,
      "length":0.0035275,
      "support":0.0,
      "removed":false,
      "sequences":[
        "ID_CEC-21-3455|ST_2|CODE_15033|SX_M|RISK_3|AGE_22|SES_1|SCO_2|CD4_1|DRUG_0|MET_NA|APP_0|RES_1|REC_0|VEN_0|CL_642|NAT_mex|2021-04-27",
        "ID_CEC-21-3556|ST_2|CODE_15104|SX_M|RISK_3|AGE_20|SES_2|SCO_2|CD4_2|DRUG_1|MET_NA|APP_1|RES_1|REC_0|VEN_0|CL_642|NAT_mex|2021-05-06"
      ],
      "attributes":[
        "BULK"
      ]
    },
    {
      "source":2164,
      "target":2165,
      "directed":false,
      "length":0.0060097,
      "support":0.0,
      "removed":false,
      "sequences":[
        "ID_CEC-21-3455|ST_2|CODE_15033|SX_M|RISK_3|AGE_22|SES_1|SCO_2|CD4_1|DRUG_0|MET_NA|APP_0|RES_1|REC_0|VEN_0|CL_642|NAT_mex|2021-04-27",
        "ID_CEC-21-4513|ST_2|CODE_15033|SX_M|RISK_3|AGE_20|SES_2|SCO_2|CD4_2|DRUG_0|MET_NA|APP_1|RES_1|REC_0|VEN_0|CL_642|NAT_mex|2021-08-09"
      ],
      "attributes":[
        "BULK"
      ]
    },
    {
      "source":2167,
      "target":2168,
      "directed":false,
      "length":0.00885958,
      "support":0.0,
      "removed":false,
      "sequences":[
        "ID_CEC-21-3456|ST_1|CODE_09015|SX_M|RISK_3|AGE_34|SES_2|SCO_2|CD4_2|DRUG_0|MET_NA|APP_1|RES_1|REC_0|VEN_0|CL_437|NAT_mex|2021-04-27",
        "ID_CEC-21-5864|ST_2|CODE_15033|SX_M|RISK_3|AGE_25|SES_1|SCO_3|CD4_1|DRUG_0|MET_NA|APP_0|RES_1|REC_0|VEN_0|CL_437|NAT_mex|2021-12-08"
      ],
      "attributes":[
        "BULK"
      ]
    },
    {
      "source":2167,
      "target":2169,
      "directed":false,
      "length":0.00850284,
      "support":0.0,
      "removed":false,
      "sequences":[
        "ID_CEC-21-3456|ST_1|CODE_09015|SX_M|RISK_3|AGE_34|SES_2|SCO_2|CD4_2|DRUG_0|MET_NA|APP_1|RES_1|REC_0|VEN_0|CL_437|NAT_mex|2021-04-27",
        "ID_CEC-21-5898|ST_2|CODE_15109|SX_M|RISK_3|AGE_25|SES_1|SCO_3|CD4_1|DRUG_0|MET_NA|APP_0|RES_1|REC_0|VEN_0|CL_437|NAT_mex|2021-12-10"
      ],
      "attributes":[
        "BULK"
      ]
    },
    {
      "source":1641,
      "target":1642,
      "directed":false,
      "length":0.00140806,
      "support":0.0,
      "removed":false,
      "sequences":[
        "ID_CEC-21-3461|ST_1|CODE_09015|SX_M|RISK_3|AGE_34|SES_2|SCO_2|CD4_1|DRUG_1|MET_NA|APP_0|RES_1|REC_0|VEN_0|CL_409|NAT_mex|2021-04-27",
        "ID_CEC-22-6681|ST_1|CODE_09007|SX_M|RISK_3|AGE_28|SES_2|SCO_3|CD4_2|DRUG_1|MET_NA|APP_0|RES_1|REC_0|VEN_1|CL_409|NAT_mex|2022-03-04"
      ],
      "attributes":[
        "BULK"
      ]
    },
    {
      "source":1641,
      "target":1643,
      "directed":false,
      "length":0.00495168,
      "support":0.0,
      "removed":false,
      "sequences":[
        "ID_CEC-21-3461|ST_1|CODE_09015|SX_M|RISK_3|AGE_34|SES_2|SCO_2|CD4_1|DRUG_1|MET_NA|APP_0|RES_1|REC_0|VEN_0|CL_409|NAT_mex|2021-04-27",
        "ID_CEC-22-6683|ST_1|CODE_09007|SX_M|RISK_NA|AGE_20|SES_NA|SCO_2|CD4_1|DRUG_NA|MET_NA|APP_NA|RES_1|REC_0|VEN_NA|CL_409|NAT_mex|2022-03-04"
      ],
      "attributes":[
        "BULK"
      ]
    },
    {
      "source":1046,
      "target":1047,
      "directed":false,
      "length":0.00851995,
      "support":0.0,
      "removed":false,
      "sequences":[
        "ID_CEC-21-3462|ST_2|CODE_15120|SX_M|RISK_3|AGE_20|SES_1|SCO_2|CD4_2|DRUG_1|MET_NA|APP_1|RES_2|REC_0|VEN_1|CL_36|NAT_mex|2021-04-27",
        "ID_CEC-21-4205|ST_1|CODE_09005|SX_M|RISK_NA|AGE_24|SES_NA|SCO_NA|CD4_1|DRUG_NA|MET_NA|APP_NA|RES_2|REC_0|VEN_NA|CL_36|NAT_NA|2021-07-05"
      ],
      "attributes":[
        "BULK"
      ]
    },
    {
      "source":1046,
      "target":1048,
      "directed":false,
      "length":0.00816076,
      "support":0.0,
      "removed":false,
      "sequences":[
        "ID_CEC-21-3462|ST_2|CODE_15120|SX_M|RISK_3|AGE_20|SES_1|SCO_2|CD4_2|DRUG_1|MET_NA|APP_1|RES_2|REC_0|VEN_1|CL_36|NAT_mex|2021-04-27",
        "ID_CEC-21-5070|ST_1|CODE_09004|SX_M|RISK_NA|AGE_29|SES_NA|SCO_NA|CD4_2|DRUG_NA|MET_NA|APP_NA|RES_1|REC_0|VEN_NA|CL_36|NAT_NA|2021-10-01"
      ],
      "attributes":[
        "BULK"
      ]
    },
    {
      "source":1046,
      "target":1049,
      "directed":false,
      "length":0.0110477,
      "support":0.0,
      "removed":false,
      "sequences":[
        "ID_CEC-21-3462|ST_2|CODE_15120|SX_M|RISK_3|AGE_20|SES_1|SCO_2|CD4_2|DRUG_1|MET_NA|APP_1|RES_2|REC_0|VEN_1|CL_36|NAT_mex|2021-04-27",
        "ID_CEC-22-6575|ST_2|CODE_15057|SX_M|RISK_3|AGE_22|SES_2|SCO_2|CD4_2|DRUG_1|MET_NA|APP_1|RES_1|REC_0|VEN_1|CL_36|NAT_mex|2022-02-23"
      ],
      "attributes":[
        "BULK"
      ]
    },
    {
      "source":1046,
      "target":1050,
      "directed":false,
      "length":0.0103077,
      "support":0.0,
      "removed":false,
      "sequences":[
        "ID_CEC-21-3462|ST_2|CODE_15120|SX_M|RISK_3|AGE_20|SES_1|SCO_2|CD4_2|DRUG_1|MET_NA|APP_1|RES_2|REC_0|VEN_1|CL_36|NAT_mex|2021-04-27",
        "ID_CEC-22-6576|ST_2|CODE_15057|SX_M|RISK_3|AGE_22|SES_2|SCO_2|CD4_2|DRUG_1|MET_NA|APP_1|RES_1|REC_1|VEN_0|CL_36|NAT_mex|2022-02-23"
      ],
      "attributes":[
        "BULK"
      ]
    },
    {
      "source":541,
      "target":543,
      "directed":false,
      "length":0.00140944,
      "support":0.0,
      "removed":false,
      "sequences":[
        "ID_CEC-21-3464|ST_2|CODE_15058|SX_M|RISK_3|AGE_26|SES_2|SCO_2|CD4_2|DRUG_1|MET_NA|APP_1|RES_1|REC_1|VEN_1|CL_353|NAT_mex|2021-04-27",
        "ID_CEC-22-5943|ST_1|CODE_09016|SX_M|RISK_3|AGE_32|SES_1|SCO_2|CD4_1|DRUG_1|MET_NA|APP_1|RES_1|REC_0|VEN_1|CL_353|NAT_mex|2022-01-03"
      ],
      "attributes":[
        "BULK"
      ]
    },
    {
      "source":541,
      "target":544,
      "directed":false,
      "length":0.0138765,
      "support":0.0,
      "removed":false,
      "sequences":[
        "ID_CEC-21-3464|ST_2|CODE_15058|SX_M|RISK_3|AGE_26|SES_2|SCO_2|CD4_2|DRUG_1|MET_NA|APP_1|RES_1|REC_1|VEN_1|CL_353|NAT_mex|2021-04-27",
        "ID_CEC-22-6296|ST_1|CODE_09016|SX_M|RISK_NA|AGE_28|SES_NA|SCO_NA|CD4_1|DRUG_NA|MET_NA|APP_NA|RES_1|REC_0|VEN_NA|CL_353|NAT_NA|2022-01-28"
      ],
      "attributes":[
        "BULK"
      ]
    },
    {
      "source":541,
      "target":546,
      "directed":false,
      "length":0.0124505,
      "support":0.0,
      "removed":false,
      "sequences":[
        "ID_CEC-21-3464|ST_2|CODE_15058|SX_M|RISK_3|AGE_26|SES_2|SCO_2|CD4_2|DRUG_1|MET_NA|APP_1|RES_1|REC_1|VEN_1|CL_353|NAT_mex|2021-04-27",
        "ID_CEC-22-7119|ST_1|CODE_09016|SX_M|RISK_3|AGE_29|SES_2|SCO_3|CD4_2|DRUG_1|MET_NA|APP_1|RES_1|REC_0|VEN_0|CL_353|NAT_mex|2022-04-08"
      ],
      "attributes":[
        "BULK"
      ]
    },
    {
      "source":541,
      "target":548,
      "directed":false,
      "length":0.0117286,
      "support":0.0,
      "removed":false,
      "sequences":[
        "ID_CEC-21-3464|ST_2|CODE_15058|SX_M|RISK_3|AGE_26|SES_2|SCO_2|CD4_2|DRUG_1|MET_NA|APP_1|RES_1|REC_1|VEN_1|CL_353|NAT_mex|2021-04-27",
        "ID_CEC-22-8014|ST_1|CODE_09016|SX_M|RISK_3|AGE_33|SES_2|SCO_3|CD4_2|DRUG_1|MET_NA|APP_1|RES_1|REC_0|VEN_0|CL_353|NAT_mex|2022-06-20"
      ],
      "attributes":[
        "BULK"
      ]
    },
    {
      "source":345,
      "target":347,
      "directed":false,
      "length":0.0120694,
      "support":0.0,
      "removed":false,
      "sequences":[
        "ID_CEC-21-3468|ST_2|CODE_15057|SX_M|RISK_3|AGE_27|SES_1|SCO_2|CD4_1|DRUG_0|MET_NA|APP_0|RES_1|REC_0|VEN_0|CL_185|NAT_mex|2021-04-28",
        "ID_CEC-21-3865|ST_2|CODE_15057|SX_M|RISK_3|AGE_28|SES_2|SCO_3|CD4_3|DRUG_0|MET_NA|APP_0|RES_1|REC_0|VEN_0|CL_185|NAT_mex|2021-06-03"
      ],
      "attributes":[
        "BULK"
      ]
    },
    {
      "source":1684,
      "target":1685,
      "directed":false,
      "length":0.00317509,
      "support":0.0,
      "removed":false,
      "sequences":[
        "ID_CEC-21-3479|ST_1|CODE_09005|SX_M|RISK_3|AGE_25|SES_1|SCO_3|CD4_2|DRUG_1|MET_NA|APP_1|RES_6|REC_0|VEN_0|CL_567|NAT_mex|2021-04-29",
        "ID_CEC-21-3535|ST_1|CODE_09015|SX_M|RISK_3|AGE_20|SES_2|SCO_2|CD4_1|DRUG_1|MET_NA|APP_0|RES_6|REC_0|VEN_0|CL_567|NAT_mex|2021-05-04"
      ],
      "attributes":[
        "BULK"
      ]
    },
    {
      "source":1684,
      "target":1686,
      "directed":false,
      "length":0.010283,
      "support":0.0,
      "removed":false,
      "sequences":[
        "ID_CEC-21-3479|ST_1|CODE_09005|SX_M|RISK_3|AGE_25|SES_1|SCO_3|CD4_2|DRUG_1|MET_NA|APP_1|RES_6|REC_0|VEN_0|CL_567|NAT_mex|2021-04-29",
        "ID_CEC-22-9584|ST_1|CODE_09005|SX_M|RISK_3|AGE_22|SES_1|SCO_2|CD4_3|DRUG_1|MET_NA|APP_1|RES_6|REC_0|VEN_1|CL_567|NAT_mex|2022-11-15"
      ],
      "attributes":[
        "BULK"
      ]
    },
    {
      "source":1684,
      "target":1687,
      "directed":false,
      "length":0.00423391,
      "support":0.0,
      "removed":false,
      "sequences":[
        "ID_CEC-21-3479|ST_1|CODE_09005|SX_M|RISK_3|AGE_25|SES_1|SCO_3|CD4_2|DRUG_1|MET_NA|APP_1|RES_6|REC_0|VEN_0|CL_567|NAT_mex|2021-04-29",
        "ID_CEC-22-9631|ST_2|CODE_15033|SX_M|RISK_3|AGE_32|SES_2|SCO_2|CD4_1|DRUG_0|MET_NA|APP_1|RES_1|REC_0|VEN_NA|CL_567|NAT_mex|2022-11-22"
      ],
      "attributes":[
        "BULK"
      ]
    },
    {
      "source":1321,
      "target":1322,
      "directed":false,
      "length":0.00849955,
      "support":0.0,
      "removed":false,
      "sequences":[
        "ID_CEC-21-3488|ST_2|CODE_15033|SX_M|RISK_3|AGE_28|SES_2|SCO_3|CD4_1|DRUG_1|MET_NA|APP_1|RES_1|REC_0|VEN_0|CL_500|NAT_mex|2021-04-29",
        "ID_CEC-21-3749|ST_1|CODE_09010|SX_M|RISK_3|AGE_24|SES_2|SCO_2|CD4_2|DRUG_1|MET_NA|APP_1|RES_1|REC_0|VEN_1|CL_500|NAT_mex|2021-05-24"
      ],
      "attributes":[
        "BULK"
      ]
    },
    {
      "source":1321,
      "target":1323,
      "directed":false,
      "length":0.00779911,
      "support":0.0,
      "removed":false,
      "sequences":[
        "ID_CEC-21-3488|ST_2|CODE_15033|SX_M|RISK_3|AGE_28|SES_2|SCO_3|CD4_1|DRUG_1|MET_NA|APP_1|RES_1|REC_0|VEN_0|CL_500|NAT_mex|2021-04-29",
        "ID_CEC-21-4748|ST_1|CODE_09010|SX_M|RISK_NA|AGE_25|SES_NA|SCO_NA|CD4_2|DRUG_NA|MET_NA|APP_NA|RES_1|REC_0|VEN_NA|CL_500|NAT_mex|2021-09-02"
      ],
      "attributes":[
        "BULK"
      ]
    },
    {
      "source":1321,
      "target":1324,
      "directed":false,
      "length":0.00849878,
      "support":0.0,
      "removed":false,
      "sequences":[
        "ID_CEC-21-3488|ST_2|CODE_15033|SX_M|RISK_3|AGE_28|SES_2|SCO_3|CD4_1|DRUG_1|MET_NA|APP_1|RES_1|REC_0|VEN_0|CL_500|NAT_mex|2021-04-29",
        "ID_CEC-22-9794|ST_1|CODE_09006|SX_M|RISK_3|AGE_26|SES_2|SCO_2|CD4_1|DRUG_0|MET_NA|APP_1|RES_1|REC_0|VEN_0|CL_500|NAT_mex|2022-12-07"
      ],
      "attributes":[
        "BULK"
      ]
    },
    {
      "source":2940,
      "target":2941,
      "directed":false,
      "length":0.00778988,
      "support":0.0,
      "removed":false,
      "sequences":[
        "ID_CEC-21-3493|ST_2|CODE_15058|SX_M|RISK_3|AGE_27|SES_1|SCO_2|CD4_2|DRUG_1|MET_NA|APP_1|RES_1|REC_0|VEN_1|CL_781|NAT_mex|2021-04-29",
        "ID_CEC-22-9199|ST_2|CODE_15013|SX_M|RISK_3|AGE_31|SES_1|SCO_2|CD4_2|DRUG_1|MET_NA|APP_0|RES_1|REC_0|VEN_1|CL_781|NAT_mex|2022-10-04"
      ],
      "attributes":[
        "BULK"
      ]
    },
    {
      "source":158,
      "target":167,
      "directed":false,
      "length":0.00529776,
      "support":0.0,
      "removed":false,
      "sequences":[
        "ID_CEC-21-3494|ST_1|CODE_09015|SX_M|RISK_3|AGE_28|SES_2|SCO_2|CD4_2|DRUG_0|MET_NA|APP_NA|RES_2|REC_0|VEN_0|CL_19|NAT_mex|2021-04-29",
        "ID_CEC-22-6921|ST_1|CODE_09010|SX_M|RISK_3|AGE_30|SES_1|SCO_2|CD4_1|DRUG_0|MET_NA|APP_1|RES_2|REC_0|VEN_1|CL_19|NAT_mex|2022-03-24"
      ],
      "attributes":[
        "BULK"
      ]
    },
    {
      "source":158,
      "target":170,
      "directed":false,
      "length":0.0110075,
      "support":0.0,
      "removed":false,
      "sequences":[
        "ID_CEC-21-3494|ST_1|CODE_09015|SX_M|RISK_3|AGE_28|SES_2|SCO_2|CD4_2|DRUG_0|MET_NA|APP_NA|RES_2|REC_0|VEN_0|CL_19|NAT_mex|2021-04-29",
        "ID_CEC-22-8883|ST_1|CODE_09005|SX_M|RISK_3|AGE_32|SES_1|SCO_3|CD4_2|DRUG_0|MET_NA|APP_1|RES_2|REC_0|VEN_1|CL_19|NAT_mex|2022-09-05"
      ],
      "attributes":[
        "BULK"
      ]
    },
    {
      "source":2942,
      "target":2943,
      "directed":false,
      "length":0.00246717,
      "support":0.0,
      "removed":false,
      "sequences":[
        "ID_CEC-21-3495|ST_1|CODE_07106|SX_M|RISK_3|AGE_19|SES_2|SCO_2|CD4_2|DRUG_0|MET_NA|APP_1|RES_2|REC_0|VEN_1|CL_1007|NAT_mex|2021-04-29",
        "ID_CEC-21-5269|ST_1|CODE_09016|SX_M|RISK_3|AGE_20|SES_2|SCO_2|CD4_1|DRUG_0|MET_NA|APP_1|RES_2|REC_0|VEN_1|CL_1007|NAT_mex|2021-10-19"
      ],
      "attributes":[
        "BULK"
      ]
    },
    {
      "source":1,
      "target":2,
      "directed":false,
      "length":0.00423717,
      "support":0.0,
      "removed":false,
      "sequences":[
        "ID_CEC-21-3503|ST_1|CODE_09015|SX_M|RISK_3|AGE_38|SES_2|SCO_3|CD4_2|DRUG_1|MET_NA|APP_1|RES_1|REC_0|VEN_1|CL_304|NAT_ven|2021-04-30",
        "ID_CEC-21-3596|ST_1|CODE_09015|SX_M|RISK_3|AGE_33|SES_2|SCO_3|CD4_3|DRUG_0|MET_NA|APP_1|RES_1|REC_0|VEN_0|CL_304|NAT_mex|2021-05-10"
      ],
      "attributes":[
        "BULK"
      ]
    },
    {
      "source":1,
      "target":3,
      "directed":false,
      "length":0.0067197,
      "support":0.0,
      "removed":false,
      "sequences":[
        "ID_CEC-21-3503|ST_1|CODE_09015|SX_M|RISK_3|AGE_38|SES_2|SCO_3|CD4_2|DRUG_1|MET_NA|APP_1|RES_1|REC_0|VEN_1|CL_304|NAT_ven|2021-04-30",
        "ID_CEC-21-3915|ST_1|CODE_09014|SX_M|RISK_3|AGE_29|SES_1|SCO_3|CD4_3|DRUG_1|MET_NA|APP_0|RES_1|REC_0|VEN_0|CL_304|NAT_mex|2021-06-08"
      ],
      "attributes":[
        "BULK"
      ]
    },
    {
      "source":1,
      "target":4,
      "directed":false,
      "length":0.00317654,
      "support":0.0,
      "removed":false,
      "sequences":[
        "ID_CEC-21-3503|ST_1|CODE_09015|SX_M|RISK_3|AGE_38|SES_2|SCO_3|CD4_2|DRUG_1|MET_NA|APP_1|RES_1|REC_0|VEN_1|CL_304|NAT_ven|2021-04-30",
        "ID_CEC-21-3968|ST_1|CODE_09016|SX_M|RISK_3|AGE_29|SES_2|SCO_2|CD4_2|DRUG_1|MET_NA|APP_1|RES_1|REC_1|VEN_0|CL_304|NAT_ven|2021-06-11"
      ],
      "attributes":[
        "BULK"
      ]
    },
    {
      "source":1,
      "target":5,
      "directed":false,
      "length":0.0127977,
      "support":0.0,
      "removed":false,
      "sequences":[
        "ID_CEC-21-3503|ST_1|CODE_09015|SX_M|RISK_3|AGE_38|SES_2|SCO_3|CD4_2|DRUG_1|MET_NA|APP_1|RES_1|REC_0|VEN_1|CL_304|NAT_ven|2021-04-30",
        "ID_CEC-21-3994|ST_2|CODE_15057|SX_M|RISK_3|AGE_30|SES_1|SCO_3|CD4_2|DRUG_1|MET_NA|APP_1|RES_2|REC_0|VEN_1|CL_304|NAT_mex|2021-06-15"
      ],
      "attributes":[
        "BULK"
      ]
    },
    {
      "source":1,
      "target":6,
      "directed":false,
      "length":0.00565593,
      "support":0.0,
      "removed":false,
      "sequences":[
        "ID_CEC-21-3503|ST_1|CODE_09015|SX_M|RISK_3|AGE_38|SES_2|SCO_3|CD4_2|DRUG_1|MET_NA|APP_1|RES_1|REC_0|VEN_1|CL_304|NAT_ven|2021-04-30",
        "ID_CEC-21-4447|ST_1|CODE_09012|SX_M|RISK_3|AGE_22|SES_2|SCO_3|CD4_2|DRUG_1|MET_NA|APP_1|RES_1|REC_1|VEN_NA|CL_304|NAT_mex|2021-08-03"
      ],
      "attributes":[
        "BULK"
      ]
    },
    {
      "source":1,
      "target":7,
      "directed":false,
      "length":0.00886345,
      "support":0.0,
      "removed":false,
      "sequences":[
        "ID_CEC-21-3503|ST_1|CODE_09015|SX_M|RISK_3|AGE_38|SES_2|SCO_3|CD4_2|DRUG_1|MET_NA|APP_1|RES_1|REC_0|VEN_1|CL_304|NAT_ven|2021-04-30",
        "ID_CEC-21-4456|ST_1|CODE_09010|SX_M|RISK_3|AGE_50|SES_2|SCO_2|CD4_2|DRUG_NA|MET_NA|APP_NA|RES_1|REC_0|VEN_NA|CL_304|NAT_mex|2021-08-04"
      ],
      "attributes":[
        "BULK"
      ]
    },
    {
      "source":1,
      "target":8,
      "directed":false,
      "length":0.00886345,
      "support":0.0,
      "removed":false,
      "sequences":[
        "ID_CEC-21-3503|ST_1|CODE_09015|SX_M|RISK_3|AGE_38|SES_2|SCO_3|CD4_2|DRUG_1|MET_NA|APP_1|RES_1|REC_0|VEN_1|CL_304|NAT_ven|2021-04-30",
        "ID_CEC-21-4481|ST_1|CODE_09007|SX_M|RISK_NA|AGE_33|SES_2|SCO_2|CD4_1|DRUG_0|MET_NA|APP_NA|RES_1|REC_0|VEN_NA|CL_304|NAT_mex|2021-08-06"
      ],
      "attributes":[
        "BULK"
      ]
    },
    {
      "source":1,
      "target":9,
      "directed":false,
      "length":0.00886345,
      "support":0.0,
      "removed":false,
      "sequences":[
        "ID_CEC-21-3503|ST_1|CODE_09015|SX_M|RISK_3|AGE_38|SES_2|SCO_3|CD4_2|DRUG_1|MET_NA|APP_1|RES_1|REC_0|VEN_1|CL_304|NAT_ven|2021-04-30",
        "ID_CEC-21-4482|ST_1|CODE_09007|SX_M|RISK_3|AGE_51|SES_2|SCO_2|CD4_2|DRUG_0|MET_NA|APP_1|RES_1|REC_1|VEN_NA|CL_304|NAT_mex|2021-08-06"
      ],
      "attributes":[
        "BULK"
      ]
    },
    {
      "source":1,
      "target":10,
      "directed":false,
      "length":0.00601232,
      "support":0.0,
      "removed":false,
      "sequences":[
        "ID_CEC-21-3503|ST_1|CODE_09015|SX_M|RISK_3|AGE_38|SES_2|SCO_3|CD4_2|DRUG_1|MET_NA|APP_1|RES_1|REC_0|VEN_1|CL_304|NAT_ven|2021-04-30",
        "ID_CEC-21-4512|ST_2|CODE_15037|SX_M|RISK_3|AGE_32|SES_1|SCO_3|CD4_3|DRUG_1|MET_NA|APP_1|RES_1|REC_0|VEN_1|CL_304|NAT_mex|2021-08-09"
      ],
      "attributes":[
        "BULK"
      ]
    },
    {
      "source":1,
      "target":11,
      "directed":false,
      "length":0.00672201,
      "support":0.0,
      "removed":false,
      "sequences":[
        "ID_CEC-21-3503|ST_1|CODE_09015|SX_M|RISK_3|AGE_38|SES_2|SCO_3|CD4_2|DRUG_1|MET_NA|APP_1|RES_1|REC_0|VEN_1|CL_304|NAT_ven|2021-04-30",
        "ID_CEC-21-5414|ST_1|CODE_09002|SX_M|RISK_3|AGE_37|SES_2|SCO_2|CD4_1|DRUG_1|MET_NA|APP_1|RES_1|REC_0|VEN_0|CL_304|NAT_mex|2021-11-01"
      ],
      "attributes":[
        "BULK"
      ]
    },
    {
      "source":1,
      "target":12,
      "directed":false,
      "length":0.00743256,
      "support":0.0,
      "removed":false,
      "sequences":[
        "ID_CEC-21-3503|ST_1|CODE_09015|SX_M|RISK_3|AGE_38|SES_2|SCO_3|CD4_2|DRUG_1|MET_NA|APP_1|RES_1|REC_0|VEN_1|CL_304|NAT_ven|2021-04-30",
        "ID_CEC-21-5819|ST_1|CODE_09007|SX_M|RISK_3|AGE_26|SES_2|SCO_3|CD4_1|DRUG_0|MET_NA|APP_1|RES_1|REC_0|VEN_1|CL_304|NAT_mex|2021-12-06"
      ],
      "attributes":[
        "BULK"
      ]
    },
    {
      "source":1,
      "target":13,
      "directed":false,
      "length":0.00459268,
      "support":0.0,
      "removed":false,
      "sequences":[
        "ID_CEC-21-3503|ST_1|CODE_09015|SX_M|RISK_3|AGE_38|SES_2|SCO_3|CD4_2|DRUG_1|MET_NA|APP_1|RES_1|REC_0|VEN_1|CL_304|NAT_ven|2021-04-30",
        "ID_CEC-22-5996|ST_1|CODE_07106|SX_M|RISK_3|AGE_28|SES_2|SCO_2|CD4_1|DRUG_1|MET_NA|APP_0|RES_1|REC_0|VEN_0|CL_304|NAT_mex|2022-01-05"
      ],
      "attributes":[
        "BULK"
      ]
    },
    {
      "source":1,
      "target":14,
      "directed":false,
      "length":0.00886345,
      "support":0.0,
      "removed":false,
      "sequences":[
        "ID_CEC-21-3503|ST_1|CODE_09015|SX_M|RISK_3|AGE_38|SES_2|SCO_3|CD4_2|DRUG_1|MET_NA|APP_1|RES_1|REC_0|VEN_1|CL_304|NAT_ven|2021-04-30",
        "ID_CEC-22-6029|ST_1|CODE_09007|SX_M|RISK_1|AGE_31|SES_2|SCO_3|CD4_1|DRUG_0|MET_NA|APP_1|RES_1|REC_0|VEN_1|CL_304|NAT_mex|2022-01-07"
      ],
      "attributes":[
        "BULK"
      ]
    },
    {
      "source":1,
      "target":15,
      "directed":false,
      "length":0.00780301,
      "support":0.0,
      "removed":false,
      "sequences":[
        "ID_CEC-21-3503|ST_1|CODE_09015|SX_M|RISK_3|AGE_38|SES_2|SCO_3|CD4_2|DRUG_1|MET_NA|APP_1|RES_1|REC_0|VEN_1|CL_304|NAT_ven|2021-04-30",
        "ID_CEC-22-6109|ST_1|CODE_09016|SX_M|RISK_3|AGE_32|SES_2|SCO_3|CD4_1|DRUG_0|MET_NA|APP_1|RES_1|REC_0|VEN_1|CL_304|NAT_mex|2022-01-13"
      ],
      "attributes":[
        "BULK"
      ]
    },
    {
      "source":1,
      "target":16,
      "directed":false,
      "length":0.00565844,
      "support":0.0,
      "removed":false,
      "sequences":[
        "ID_CEC-21-3503|ST_1|CODE_09015|SX_M|RISK_3|AGE_38|SES_2|SCO_3|CD4_2|DRUG_1|MET_NA|APP_1|RES_1|REC_0|VEN_1|CL_304|NAT_ven|2021-04-30",
        "ID_CEC-22-6263|ST_2|CODE_15033|SX_M|RISK_3|AGE_36|SES_1|SCO_3|CD4_2|DRUG_1|MET_NA|APP_1|RES_1|REC_0|VEN_1|CL_304|NAT_mex|2022-01-27"
      ],
      "attributes":[
        "BULK"
      ]
    },
    {
      "source":1,
      "target":17,
      "directed":false,
      "length":0.00672066,
      "support":0.0,
      "removed":false,
      "sequences":[
        "ID_CEC-21-3503|ST_1|CODE_09015|SX_M|RISK_3|AGE_38|SES_2|SCO_3|CD4_2|DRUG_1|MET_NA|APP_1|RES_1|REC_0|VEN_1|CL_304|NAT_ven|2021-04-30",
        "ID_CEC-22-6929|ST_1|CODE_09016|SX_M|RISK_3|AGE_36|SES_1|SCO_2|CD4_1|DRUG_1|MET_NA|APP_1|RES_1|REC_0|VEN_0|CL_304|NAT_mex|2022-03-24"
      ],
      "attributes":[
        "BULK"
      ]
    },
    {
      "source":1,
      "target":18,
      "directed":false,
      "length":0.00352937,
      "support":0.0,
      "removed":false,
      "sequences":[
        "ID_CEC-21-3503|ST_1|CODE_09015|SX_M|RISK_3|AGE_38|SES_2|SCO_3|CD4_2|DRUG_1|MET_NA|APP_1|RES_1|REC_0|VEN_1|CL_304|NAT_ven|2021-04-30",
        "ID_CEC-22-7365|ST_1|CODE_09016|SX_M|RISK_3|AGE_33|SES_2|SCO_2|CD4_2|DRUG_1|MET_NA|APP_1|RES_1|REC_0|VEN_1|CL_304|NAT_mex|2022-05-03"
      ],
      "attributes":[
        "BULK"
      ]
    },
    {
      "source":1,
      "target":19,
      "directed":false,
      "length":0.00672877,
      "support":0.0,
      "removed":false,
      "sequences":[
        "ID_CEC-21-3503|ST_1|CODE_09015|SX_M|RISK_3|AGE_38|SES_2|SCO_3|CD4_2|DRUG_1|MET_NA|APP_1|RES_1|REC_0|VEN_1|CL_304|NAT_ven|2021-04-30",
        "ID_CEC-22-7565|ST_2|CODE_15037|SX_M|RISK_3|AGE_27|SES_2|SCO_3|CD4_2|DRUG_1|MET_NA|APP_1|RES_1|REC_1|VEN_0|CL_304|NAT_mex|2022-05-18"
      ],
      "attributes":[
        "BULK"
      ]
    },
    {
      "source":1,
      "target":20,
      "directed":false,
      "length":0.00600964,
      "support":0.0,
      "removed":false,
      "sequences":[
        "ID_CEC-21-3503|ST_1|CODE_09015|SX_M|RISK_3|AGE_38|SES_2|SCO_3|CD4_2|DRUG_1|MET_NA|APP_1|RES_1|REC_0|VEN_1|CL_304|NAT_ven|2021-04-30",
        "ID_CEC-22-7636|ST_1|CODE_09002|SX_M|RISK_3|AGE_37|SES_2|SCO_3|CD4_2|DRUG_1|MET_NA|APP_1|RES_1|REC_0|VEN_1|CL_304|NAT_mex|2022-05-23"
      ],
      "attributes":[
        "BULK"
      ]
    },
    {
      "source":1,
      "target":21,
      "directed":false,
      "length":0.00850202,
      "support":0.0,
      "removed":false,
      "sequences":[
        "ID_CEC-21-3503|ST_1|CODE_09015|SX_M|RISK_3|AGE_38|SES_2|SCO_3|CD4_2|DRUG_1|MET_NA|APP_1|RES_1|REC_0|VEN_1|CL_304|NAT_ven|2021-04-30",
        "ID_CEC-22-7788|ST_1|CODE_09015|SX_M|RISK_3|AGE_51|SES_2|SCO_3|CD4_3|DRUG_1|MET_NA|APP_1|RES_1|REC_1|VEN_0|CL_304|NAT_mex|2022-06-02"
      ],
      "attributes":[
        "BULK"
      ]
    },
    {
      "source":1,
      "target":22,
      "directed":false,
      "length":0.00636971,
      "support":0.0,
      "removed":false,
      "sequences":[
        "ID_CEC-21-3503|ST_1|CODE_09015|SX_M|RISK_3|AGE_38|SES_2|SCO_3|CD4_2|DRUG_1|MET_NA|APP_1|RES_1|REC_0|VEN_1|CL_304|NAT_ven|2021-04-30",
        "ID_CEC-22-8178|ST_2|CODE_15057|SX_M|RISK_3|AGE_27|SES_2|SCO_3|CD4_1|DRUG_1|MET_NA|APP_0|RES_1|REC_0|VEN_0|CL_304|NAT_mex|2022-07-04"
      ],
      "attributes":[
        "BULK"
      ]
    },
    {
      "source":1,
      "target":23,
      "directed":false,
      "length":0.00708083,
      "support":0.0,
      "removed":false,
      "sequences":[
        "ID_CEC-21-3503|ST_1|CODE_09015|SX_M|RISK_3|AGE_38|SES_2|SCO_3|CD4_2|DRUG_1|MET_NA|APP_1|RES_1|REC_0|VEN_1|CL_304|NAT_ven|2021-04-30",
        "ID_CEC-22-8228|ST_1|CODE_09015|SX_M|RISK_3|AGE_29|SES_1|SCO_3|CD4_3|DRUG_1|MET_NA|APP_0|RES_1|REC_0|VEN_0|CL_304|NAT_mex|2022-07-07"
      ],
      "attributes":[
        "BULK"
      ]
    },
    {
      "source":1,
      "target":24,
      "directed":false,
      "length":0.00814684,
      "support":0.0,
      "removed":false,
      "sequences":[
        "ID_CEC-21-3503|ST_1|CODE_09015|SX_M|RISK_3|AGE_38|SES_2|SCO_3|CD4_2|DRUG_1|MET_NA|APP_1|RES_1|REC_0|VEN_1|CL_304|NAT_ven|2021-04-30",
        "ID_CEC-22-8276|ST_1|CODE_09015|SX_M|RISK_NA|AGE_33|SES_NA|SCO_NA|CD4_2|DRUG_NA|MET_NA|APP_NA|RES_1|REC_0|VEN_NA|CL_304|NAT_NA|2022-07-12"
      ],
      "attributes":[
        "BULK"
      ]
    },
    {
      "source":1,
      "target":25,
      "directed":false,
      "length":0.00886404,
      "support":0.0,
      "removed":false,
      "sequences":[
        "ID_CEC-21-3503|ST_1|CODE_09015|SX_M|RISK_3|AGE_38|SES_2|SCO_3|CD4_2|DRUG_1|MET_NA|APP_1|RES_1|REC_0|VEN_1|CL_304|NAT_ven|2021-04-30",
        "ID_CEC-22-8566|ST_2|CODE_15033|SX_M|RISK_3|AGE_31|SES_2|SCO_3|CD4_2|DRUG_0|MET_NA|APP_1|RES_3|REC_1|VEN_0|CL_304|NAT_mex|2022-08-11"
      ],
      "attributes":[
        "BULK"
      ]
    },
    {
      "source":1,
      "target":26,
      "directed":false,
      "length":0.00815937,
      "support":0.0,
      "removed":false,
      "sequences":[
        "ID_CEC-21-3503|ST_1|CODE_09015|SX_M|RISK_3|AGE_38|SES_2|SCO_3|CD4_2|DRUG_1|MET_NA|APP_1|RES_1|REC_0|VEN_1|CL_304|NAT_ven|2021-04-30",
        "ID_CEC-22-9852|ST_2|CODE_15057|SX_M|RISK_3|AGE_31|SES_1|SCO_3|CD4_2|DRUG_1|MET_NA|APP_1|RES_1|REC_0|VEN_1|CL_304|NAT_mex|2022-12-13"
      ],
      "attributes":[
        "BULK"
      ]
    },
    {
      "source":2944,
      "target":2945,
      "directed":false,
      "length":0.0110095,
      "support":0.0,
      "removed":false,
      "sequences":[
        "ID_CEC-21-3511|ST_1|CODE_09007|SX_M|RISK_3|AGE_35|SES_2|SCO_2|CD4_2|DRUG_1|MET_NA|APP_1|RES_1|REC_1|VEN_1|CL_1009|NAT_mex|2021-05-03",
        "ID_CEC-22-6395|ST_1|CODE_09007|SX_M|RISK_3|AGE_30|SES_2|SCO_3|CD4_2|DRUG_1|MET_NA|APP_1|RES_1|REC_0|VEN_0|CL_1009|NAT_mex|2022-02-08"
      ],
      "attributes":[
        "BULK"
      ]
    },
    {
      "source":849,
      "target":850,
      "directed":false,
      "length":0.00885844,
      "support":0.0,
      "removed":false,
      "sequences":[
        "ID_CEC-21-3512|ST_2|CODE_15016|SX_M|RISK_3|AGE_32|SES_1|SCO_2|CD4_1|DRUG_1|MET_NA|APP_1|RES_1|REC_0|VEN_1|CL_402|NAT_mex|2021-05-03",
        "ID_CEC-21-4418|ST_1|CODE_09006|SX_M|RISK_3|AGE_42|SES_1|SCO_2|CD4_3|DRUG_0|MET_NA|APP_1|RES_1|REC_0|VEN_NA|CL_402|NAT_mex|2021-07-22"
      ],
      "attributes":[
        "BULK"
      ]
    },
    {
      "source":849,
      "target":853,
      "directed":false,
      "length":0.00920901,
      "support":0.0,
      "removed":false,
      "sequences":[
        "ID_CEC-21-3512|ST_2|CODE_15016|SX_M|RISK_3|AGE_32|SES_1|SCO_2|CD4_1|DRUG_1|MET_NA|APP_1|RES_1|REC_0|VEN_1|CL_402|NAT_mex|2021-05-03",
        "ID_CEC-22-8589|ST_2|CODE_15031|SX_M|RISK_3|AGE_28|SES_2|SCO_2|CD4_1|DRUG_1|MET_NA|APP_0|RES_1|REC_0|VEN_0|CL_402|NAT_mex|2022-08-12"
      ],
      "attributes":[
        "BULK"
      ]
    },
    {
      "source":2946,
      "target":2947,
      "directed":false,
      "length":0.0128047,
      "support":0.0,
      "removed":false,
      "sequences":[
        "ID_CEC-21-3516|ST_1|CODE_09011|SX_M|RISK_3|AGE_23|SES_2|SCO_3|CD4_1|DRUG_1|MET_NA|APP_1|RES_1|REC_0|VEN_1|CL_1010|NAT_mex|2021-05-03",
        "ID_CEC-22-8741|ST_1|CODE_09005|SX_FT|RISK_NA|AGE_23|SES_NA|SCO_NA|CD4_1|DRUG_NA|MET_NA|APP_NA|RES_1|REC_0|VEN_NA|CL_1010|NAT_NA|2022-08-24"
      ],
      "attributes":[
        "BULK"
      ]
    },
    {
      "source":1652,
      "target":1653,
      "directed":false,
      "length":0.0131549,
      "support":0.0,
      "removed":false,
      "sequences":[
        "ID_CEC-21-3517|ST_1|CODE_09016|SX_M|RISK_3|AGE_28|SES_3|SCO_3|CD4_2|DRUG_1|MET_NA|APP_1|RES_1|REC_1|VEN_0|CL_292|NAT_mex|2021-05-03",
        "ID_CEC-22-8656|ST_1|CODE_09015|SX_M|RISK_3|AGE_33|SES_2|SCO_3|CD4_3|DRUG_1|MET_0|APP_1|RES_1|REC_0|VEN_1|CL_292|NAT_mex|2022-08-18"
      ],
      "attributes":[
        "BULK"
      ]
    },
    {
      "source":1652,
      "target":1654,
      "directed":false,
      "length":0.013516,
      "support":0.0,
      "removed":false,
      "sequences":[
        "ID_CEC-21-3517|ST_1|CODE_09016|SX_M|RISK_3|AGE_28|SES_3|SCO_3|CD4_2|DRUG_1|MET_NA|APP_1|RES_1|REC_1|VEN_0|CL_292|NAT_mex|2021-05-03",
        "ID_CEC-22-9040|ST_1|CODE_09016|SX_M|RISK_3|AGE_42|SES_2|SCO_3|CD4_2|DRUG_1|MET_NA|APP_1|RES_1|REC_0|VEN_1|CL_292|NAT_mex|2022-09-22"
      ],
      "attributes":[
        "BULK"
      ]
    },
    {
      "source":1052,
      "target":1051,
      "directed":false,
      "length":0.00388235,
      "support":0.0,
      "removed":false,
      "sequences":[
        "ID_CEC-21-3519|ST_1|CODE_09007|SX_M|RISK_3|AGE_22|SES_2|SCO_3|CD4_2|DRUG_0|MET_NA|APP_1|RES_1|REC_0|VEN_1|CL_507|NAT_mex|2021-05-03",
        "ID_CEC-22-6574|ST_1|CODE_09007|SX_M|RISK_3|AGE_34|SES_2|SCO_2|CD4_1|DRUG_0|MET_NA|APP_0|RES_1|REC_0|VEN_0|CL_507|NAT_mex|2022-02-23"
      ],
      "attributes":[
        "BULK"
      ]
    },
    {
      "source":1052,
      "target":1053,
      "directed":false,
      "length":0.00707442,
      "support":0.0,
      "removed":false,
      "sequences":[
        "ID_CEC-21-3519|ST_1|CODE_09007|SX_M|RISK_3|AGE_22|SES_2|SCO_3|CD4_2|DRUG_0|MET_NA|APP_1|RES_1|REC_0|VEN_1|CL_507|NAT_mex|2021-05-03",
        "ID_CEC-22-7554|ST_1|CODE_09007|SX_M|RISK_3|AGE_38|SES_1|SCO_2|CD4_1|DRUG_1|MET_NA|APP_1|RES_1|REC_0|VEN_NA|CL_507|NAT_mex|2022-05-17"
      ],
      "attributes":[
        "BULK"
      ]
    },
    {
      "source":1052,
      "target":1054,
      "directed":false,
      "length":0.00814364,
      "support":0.0,
      "removed":false,
      "sequences":[
        "ID_CEC-21-3519|ST_1|CODE_09007|SX_M|RISK_3|AGE_22|SES_2|SCO_3|CD4_2|DRUG_0|MET_NA|APP_1|RES_1|REC_0|VEN_1|CL_507|NAT_mex|2021-05-03",
        "ID_CEC-22-8829|ST_1|CODE_09016|SX_M|RISK_3|AGE_22|SES_2|SCO_3|CD4_1|DRUG_0|MET_NA|APP_1|RES_1|REC_0|VEN_0|CL_507|NAT_mex|2022-09-01"
      ],
      "attributes":[
        "BULK"
      ]
    },
    {
      "source":1052,
      "target":1056,
      "directed":false,
      "length":0.00850013,
      "support":0.0,
      "removed":false,
      "sequences":[
        "ID_CEC-21-3519|ST_1|CODE_09007|SX_M|RISK_3|AGE_22|SES_2|SCO_3|CD4_2|DRUG_0|MET_NA|APP_1|RES_1|REC_0|VEN_1|CL_507|NAT_mex|2021-05-03",
        "ID_CEC-22-9183|ST_1|CODE_09014|SX_M|RISK_3|AGE_31|SES_2|SCO_3|CD4_2|DRUG_0|MET_NA|APP_1|RES_1|REC_0|VEN_0|CL_507|NAT_mex|2022-10-03"
      ],
      "attributes":[
        "BULK"
      ]
    },
    {
      "source":1052,
      "target":1055,
      "directed":false,
      "length":0.0138709,
      "support":0.0,
      "removed":false,
      "sequences":[
        "ID_CEC-21-3519|ST_1|CODE_09007|SX_M|RISK_3|AGE_22|SES_2|SCO_3|CD4_2|DRUG_0|MET_NA|APP_1|RES_1|REC_0|VEN_1|CL_507|NAT_mex|2021-05-03",
        "ID_CEC-22-9731|ST_1|CODE_09006|SX_M|RISK_3|AGE_22|SES_1|SCO_2|CD4_2|DRUG_1|MET_NA|APP_0|RES_2|REC_0|VEN_0|CL_507|NAT_mex|2022-12-02"
      ],
      "attributes":[
        "BULK"
      ]
    },
    {
      "source":1688,
      "target":1690,
      "directed":false,
      "length":0.00852082,
      "support":0.0,
      "removed":false,
      "sequences":[
        "ID_CEC-21-3520|ST_1|CODE_07106|SX_M|RISK_3|AGE_40|SES_2|SCO_3|CD4_1|DRUG_0|MET_NA|APP_0|RES_2|REC_0|VEN_0|CL_508|NAT_mex|2021-05-03",
        "ID_CEC-22-6862|ST_2|CODE_15035|SX_M|RISK_3|AGE_38|SES_1|SCO_3|CD4_1|DRUG_1|MET_NA|APP_0|RES_2|REC_0|VEN_0|CL_508|NAT_mex|2022-03-18"
      ],
      "attributes":[
        "BULK"
      ]
    },
    {
      "source":1688,
      "target":1691,
      "directed":false,
      "length":0.00816061,
      "support":0.0,
      "removed":false,
      "sequences":[
        "ID_CEC-21-3520|ST_1|CODE_07106|SX_M|RISK_3|AGE_40|SES_2|SCO_3|CD4_1|DRUG_0|MET_NA|APP_0|RES_2|REC_0|VEN_0|CL_508|NAT_mex|2021-05-03",
        "ID_CEC-22-7065|ST_2|CODE_15035|SX_M|RISK_3|AGE_33|SES_2|SCO_3|CD4_2|DRUG_NA|MET_NA|APP_1|RES_2|REC_0|VEN_0|CL_508|NAT_mex|2022-04-05"
      ],
      "attributes":[
        "BULK"
      ]
    },
    {
      "source":305,
      "target":312,
      "directed":false,
      "length":0.013519,
      "support":0.0,
      "removed":false,
      "sequences":[
        "ID_CEC-21-3523|ST_2|CODE_15103|SX_FT|RISK_4|AGE_27|SES_2|SCO_2|CD4_1|DRUG_NA|MET_NA|APP_NA|RES_1|REC_0|VEN_NA|CL_388|NAT_mex|2021-05-03",
        "ID_CEC-22-7611|ST_1|CODE_09008|SX_M|RISK_2|AGE_42|SES_1|SCO_3|CD4_1|DRUG_1|MET_NA|APP_0|RES_1|REC_0|VEN_0|CL_388|NAT_mex|2022-05-20"
      ],
      "attributes":[
        "BULK"
      ]
    },
    {
      "source":1577,
      "target":1578,
      "directed":false,
      "length":0.00282065,
      "support":0.0,
      "removed":false,
      "sequences":[
        "ID_CEC-21-3527|ST_1|CODE_09010|SX_M|RISK_3|AGE_21|SES_1|SCO_2|CD4_2|DRUG_0|MET_NA|APP_0|RES_1|REC_0|VEN_0|CL_490|NAT_mex|2021-05-03",
        "ID_CEC-21-4209|ST_1|CODE_09010|SX_M|RISK_3|AGE_24|SES_1|SCO_2|CD4_1|DRUG_1|MET_NA|APP_1|RES_1|REC_0|VEN_0|CL_490|NAT_mex|2021-07-06"
      ],
      "attributes":[
        "BULK"
      ]
    },
    {
      "source":1577,
      "target":1579,
      "directed":false,
      "length":0.00708026,
      "support":0.0,
      "removed":false,
      "sequences":[
        "ID_CEC-21-3527|ST_1|CODE_09010|SX_M|RISK_3|AGE_21|SES_1|SCO_2|CD4_2|DRUG_0|MET_NA|APP_0|RES_1|REC_0|VEN_0|CL_490|NAT_mex|2021-05-03",
        "ID_CEC-21-5633|ST_2|CODE_15062|SX_M|RISK_3|AGE_30|SES_2|SCO_2|CD4_1|DRUG_0|MET_NA|APP_1|RES_1|REC_0|VEN_1|CL_490|NAT_mex|2021-11-22"
      ],
      "attributes":[
        "BULK"
      ]
    },
    {
      "source":985,
      "target":986,
      "directed":false,
      "length":0.00707232,
      "support":0.0,
      "removed":false,
      "sequences":[
        "ID_CEC-21-3528|ST_1|CODE_09005|SX_M|RISK_3|AGE_21|SES_2|SCO_2|CD4_1|DRUG_1|MET_NA|APP_1|RES_1|REC_0|VEN_1|CL_462|NAT_mex|2021-05-03",
        "ID_CEC-21-4253|ST_1|CODE_09007|SX_M|RISK_3|AGE_22|SES_2|SCO_2|CD4_1|DRUG_0|MET_NA|APP_1|RES_1|REC_0|VEN_0|CL_462|NAT_mex|2021-07-09"
      ],
      "attributes":[
        "BULK"
      ]
    },
    {
      "source":985,
      "target":987,
      "directed":false,
      "length":0.00707645,
      "support":0.0,
      "removed":false,
      "sequences":[
        "ID_CEC-21-3528|ST_1|CODE_09005|SX_M|RISK_3|AGE_21|SES_2|SCO_2|CD4_1|DRUG_1|MET_NA|APP_1|RES_1|REC_0|VEN_1|CL_462|NAT_mex|2021-05-03",
        "ID_CEC-22-6906|ST_1|CODE_09015|SX_M|RISK_3|AGE_23|SES_1|SCO_2|CD4_1|DRUG_0|MET_NA|APP_1|RES_1|REC_0|VEN_1|CL_462|NAT_mex|2022-03-24"
      ],
      "attributes":[
        "BULK"
      ]
    },
    {
      "source":985,
      "target":988,
      "directed":false,
      "length":0.00636202,
      "support":0.0,
      "removed":false,
      "sequences":[
        "ID_CEC-21-3528|ST_1|CODE_09005|SX_M|RISK_3|AGE_21|SES_2|SCO_2|CD4_1|DRUG_1|MET_NA|APP_1|RES_1|REC_0|VEN_1|CL_462|NAT_mex|2021-05-03",
        "ID_CEC-22-9320|ST_1|CODE_09015|SX_M|RISK_2|AGE_37|SES_1|SCO_2|CD4_1|DRUG_0|MET_NA|APP_0|RES_1|REC_0|VEN_0|CL_462|NAT_mex|2022-10-17"
      ],
      "attributes":[
        "BULK"
      ]
    },
    {
      "source":985,
      "target":989,
      "directed":false,
      "length":0.00993416,
      "support":0.0,
      "removed":false,
      "sequences":[
        "ID_CEC-21-3528|ST_1|CODE_09005|SX_M|RISK_3|AGE_21|SES_2|SCO_2|CD4_1|DRUG_1|MET_NA|APP_1|RES_1|REC_0|VEN_1|CL_462|NAT_mex|2021-05-03",
        "ID_CEC-22-9321|ST_1|CODE_09013|SX_F|RISK_1|AGE_34|SES_1|SCO_3|CD4_1|DRUG_0|MET_NA|APP_0|RES_1|REC_0|VEN_0|CL_462|NAT_mex|2022-10-17"
      ],
      "attributes":[
        "BULK"
      ]
    },
    {
      "source":1685,
      "target":1686,
      "directed":false,
      "length":0.0131497,
      "support":0.0,
      "removed":false,
      "sequences":[
        "ID_CEC-21-3535|ST_1|CODE_09015|SX_M|RISK_3|AGE_20|SES_2|SCO_2|CD4_1|DRUG_1|MET_NA|APP_0|RES_6|REC_0|VEN_0|CL_567|NAT_mex|2021-05-04",
        "ID_CEC-22-9584|ST_1|CODE_09005|SX_M|RISK_3|AGE_22|SES_1|SCO_2|CD4_3|DRUG_1|MET_NA|APP_1|RES_6|REC_0|VEN_1|CL_567|NAT_mex|2022-11-15"
      ],
      "attributes":[
        "BULK"
      ]
    },
    {
      "source":1685,
      "target":1687,
      "directed":false,
      "length":0.00671874,
      "support":0.0,
      "removed":false,
      "sequences":[
        "ID_CEC-21-3535|ST_1|CODE_09015|SX_M|RISK_3|AGE_20|SES_2|SCO_2|CD4_1|DRUG_1|MET_NA|APP_0|RES_6|REC_0|VEN_0|CL_567|NAT_mex|2021-05-04",
        "ID_CEC-22-9631|ST_2|CODE_15033|SX_M|RISK_3|AGE_32|SES_2|SCO_2|CD4_1|DRUG_0|MET_NA|APP_1|RES_1|REC_0|VEN_NA|CL_567|NAT_mex|2022-11-22"
      ],
      "attributes":[
        "BULK"
      ]
    },
    {
      "source":2170,
      "target":2171,
      "directed":false,
      "length":0.00815357,
      "support":0.0,
      "removed":false,
      "sequences":[
        "ID_CEC-21-3537|ST_2|CODE_15020|SX_M|RISK_3|AGE_19|SES_1|SCO_2|CD4_2|DRUG_0|MET_NA|APP_1|RES_4|REC_0|VEN_1|CL_643|NAT_mex|2021-05-04",
        "ID_CEC-21-3538|ST_2|CODE_15020|SX_M|RISK_3|AGE_24|SES_1|SCO_2|CD4_2|DRUG_0|MET_NA|APP_1|RES_1|REC_0|VEN_0|CL_643|NAT_mex|2021-05-04"
      ],
      "attributes":[
        "BULK"
      ]
    },
    {
      "source":2170,
      "target":2172,
      "directed":false,
      "length":0.000351832,
      "support":0.0,
      "removed":false,
      "sequences":[
        "ID_CEC-21-3537|ST_2|CODE_15020|SX_M|RISK_3|AGE_19|SES_1|SCO_2|CD4_2|DRUG_0|MET_NA|APP_1|RES_4|REC_0|VEN_1|CL_643|NAT_mex|2021-05-04",
        "ID_CEC-22-7710|ST_1|CODE_09014|SX_M|RISK_3|AGE_27|SES_2|SCO_3|CD4_2|DRUG_0|MET_NA|APP_0|RES_1|REC_0|VEN_0|CL_643|NAT_mex|2022-05-27"
      ],
      "attributes":[
        "BULK"
      ]
    },
    {
      "source":2171,
      "target":2172,
      "directed":false,
      "length":0.00851222,
      "support":0.0,
      "removed":false,
      "sequences":[
        "ID_CEC-21-3538|ST_2|CODE_15020|SX_M|RISK_3|AGE_24|SES_1|SCO_2|CD4_2|DRUG_0|MET_NA|APP_1|RES_1|REC_0|VEN_0|CL_643|NAT_mex|2021-05-04",
        "ID_CEC-22-7710|ST_1|CODE_09014|SX_M|RISK_3|AGE_27|SES_2|SCO_3|CD4_2|DRUG_0|MET_NA|APP_0|RES_1|REC_0|VEN_0|CL_643|NAT_mex|2022-05-27"
      ],
      "attributes":[
        "BULK"
      ]
    },
    {
      "source":1340,
      "target":1341,
      "directed":false,
      "length":0.0138619,
      "support":0.0,
      "removed":false,
      "sequences":[
        "ID_CEC-21-3539|ST_1|CODE_09015|SX_M|RISK_3|AGE_34|SES_2|SCO_2|CD4_1|DRUG_0|MET_NA|APP_0|RES_1|REC_0|VEN_0|CL_858|NAT_mex|2021-05-04",
        "ID_CEC-22-6370|ST_1|CODE_09002|SX_M|RISK_3|AGE_29|SES_2|SCO_2|CD4_2|DRUG_1|MET_NA|APP_0|RES_1|REC_0|VEN_0|CL_690|NAT_mex|2022-02-04"
      ],
      "attributes":[
        "BULK"
      ]
    },
    {
      "source":2948,
      "target":2949,
      "directed":false,
      "length":0.00850512,
      "support":0.0,
      "removed":false,
      "sequences":[
        "ID_CEC-21-3543|ST_2|CODE_15057|SX_M|RISK_3|AGE_32|SES_2|SCO_2|CD4_1|DRUG_1|MET_NA|APP_0|RES_1|REC_0|VEN_0|CL_1011|NAT_mex|2021-05-06",
        "ID_CEC-22-8798|ST_2|CODE_15099|SX_M|RISK_3|AGE_35|SES_1|SCO_1|CD4_1|DRUG_0|MET_NA|APP_0|RES_1|REC_0|VEN_0|CL_1011|NAT_mex|2022-08-30"
      ],
      "attributes":[
        "BULK"
      ]
    },
    {
      "source":2173,
      "target":2174,
      "directed":false,
      "length":0.00849766,
      "support":0.0,
      "removed":false,
      "sequences":[
        "ID_CEC-21-3544|ST_1|CODE_09016|SX_M|RISK_3|AGE_28|SES_2|SCO_2|CD4_3|DRUG_1|MET_NA|APP_1|RES_1|REC_0|VEN_0|CL_109|NAT_mex|2021-05-06",
        "ID_CEC-21-4243|ST_1|CODE_09015|SX_M|RISK_3|AGE_34|SES_2|SCO_2|CD4_1|DRUG_1|MET_NA|APP_1|RES_1|REC_0|VEN_0|CL_109|NAT_ven|2021-07-08"
      ],
      "attributes":[
        "BULK"
      ]
    },
    {
      "source":2173,
      "target":2175,
      "directed":false,
      "length":0.00813859,
      "support":0.0,
      "removed":false,
      "sequences":[
        "ID_CEC-21-3544|ST_1|CODE_09016|SX_M|RISK_3|AGE_28|SES_2|SCO_2|CD4_3|DRUG_1|MET_NA|APP_1|RES_1|REC_0|VEN_0|CL_109|NAT_mex|2021-05-06",
        "ID_CEC-22-6368|ST_1|CODE_09006|SX_M|RISK_3|AGE_38|SES_2|SCO_3|CD4_1|DRUG_1|MET_NA|APP_1|RES_1|REC_0|VEN_0|CL_109|NAT_mex|2022-02-04"
      ],
      "attributes":[
        "BULK"
      ]
    },
    {
      "source":635,
      "target":637,
      "directed":false,
      "length":0.00814186,
      "support":0.0,
      "removed":false,
      "sequences":[
        "ID_CEC-21-3548|ST_1|CODE_09015|SX_M|RISK_3|AGE_25|SES_2|SCO_2|CD4_1|DRUG_1|MET_NA|APP_0|RES_3|REC_0|VEN_0|CL_50|NAT_mex|2021-05-06",
        "ID_CEC-22-6908|ST_1|CODE_09011|SX_M|RISK_3|AGE_24|SES_2|SCO_2|CD4_2|DRUG_1|MET_NA|APP_1|RES_3|REC_0|VEN_1|CL_50|NAT_mex|2022-03-24"
      ],
      "attributes":[
        "BULK"
      ]
    },
    {
      "source":635,
      "target":638,
      "directed":false,
      "length":0.0138833,
      "support":0.0,
      "removed":false,
      "sequences":[
        "ID_CEC-21-3548|ST_1|CODE_09015|SX_M|RISK_3|AGE_25|SES_2|SCO_2|CD4_1|DRUG_1|MET_NA|APP_0|RES_3|REC_0|VEN_0|CL_50|NAT_mex|2021-05-06",
        "ID_CEC-22-8880|ST_1|CODE_09005|SX_M|RISK_3|AGE_23|SES_2|SCO_2|CD4_2|DRUG_1|MET_NA|APP_1|RES_3|REC_0|VEN_1|CL_50|NAT_mex|2022-09-05"
      ],
      "attributes":[
        "BULK"
      ]
    },
    {
      "source":635,
      "target":639,
      "directed":false,
      "length":0.0131599,
      "support":0.0,
      "removed":false,
      "sequences":[
        "ID_CEC-21-3548|ST_1|CODE_09015|SX_M|RISK_3|AGE_25|SES_2|SCO_2|CD4_1|DRUG_1|MET_NA|APP_0|RES_3|REC_0|VEN_0|CL_50|NAT_mex|2021-05-06",
        "ID_CEC-22-9350|ST_1|CODE_09015|SX_M|RISK_3|AGE_19|SES_2|SCO_2|CD4_2|DRUG_1|MET_NA|APP_1|RES_3|REC_0|VEN_0|CL_50|NAT_mex|2022-10-20"
      ],
      "attributes":[
        "BULK"
      ]
    },
    {
      "source":1100,
      "target":1101,
      "directed":false,
      "length":0.00815162,
      "support":0.0,
      "removed":false,
      "sequences":[
        "ID_CEC-21-3551|ST_1|CODE_09014|SX_M|RISK_3|AGE_26|SES_2|SCO_3|CD4_2|DRUG_0|MET_NA|APP_1|RES_1|REC_1|VEN_0|CL_241|NAT_mex|2021-05-06",
        "ID_CEC-22-7789|ST_1|CODE_09006|SX_M|RISK_3|AGE_22|SES_2|SCO_2|CD4_1|DRUG_1|MET_NA|APP_1|RES_1|REC_0|VEN_1|CL_241|NAT_mex|2022-06-02"
      ],
      "attributes":[
        "BULK"
      ]
    },
    {
      "source":2950,
      "target":2951,
      "directed":false,
      "length":0.00247071,
      "support":0.0,
      "removed":false,
      "sequences":[
        "ID_CEC-21-3552|ST_2|CODE_15029|SX_M|RISK_3|AGE_20|SES_2|SCO_2|CD4_2|DRUG_0|MET_NA|APP_1|RES_2|REC_0|VEN_1|CL_1012|NAT_mex|2021-05-06",
        "ID_CEC-21-5849|ST_2|CODE_15022|SX_M|RISK_3|AGE_20|SES_2|SCO_3|CD4_2|DRUG_0|MET_NA|APP_1|RES_2|REC_0|VEN_1|CL_1012|NAT_mex|2021-12-07"
      ],
      "attributes":[
        "BULK"
      ]
    },
    {
      "source":615,
      "target":619,
      "directed":false,
      "length":0.00672343,
      "support":0.0,
      "removed":false,
      "sequences":[
        "ID_CEC-21-3553|ST_1|CODE_09010|SX_F|RISK_3|AGE_45|SES_1|SCO_2|CD4_1|DRUG_1|MET_NA|APP_NA|RES_1|REC_0|VEN_NA|CL_136|NAT_mex|2021-05-06",
        "ID_CEC-21-4565|ST_1|CODE_09015|SX_F|RISK_NA|AGE_40|SES_NA|SCO_NA|CD4_2|DRUG_NA|MET_NA|APP_NA|RES_1|REC_0|VEN_NA|CL_136|NAT_NA|2021-08-13"
      ],
      "attributes":[
        "BULK"
      ]
    },
    {
      "source":615,
      "target":616,
      "directed":false,
      "length":0.0106616,
      "support":0.0,
      "removed":false,
      "sequences":[
        "ID_CEC-21-3553|ST_1|CODE_09010|SX_F|RISK_3|AGE_45|SES_1|SCO_2|CD4_1|DRUG_1|MET_NA|APP_NA|RES_1|REC_0|VEN_NA|CL_136|NAT_mex|2021-05-06",
        "ID_CEC-21-4584|ST_2|CODE_15039|SX_M|RISK_NA|AGE_33|SES_NA|SCO_NA|CD4_1|DRUG_NA|MET_NA|APP_NA|RES_1|REC_0|VEN_NA|CL_136|NAT_NA|2021-08-16"
      ],
      "attributes":[
        "BULK"
      ]
    },
    {
      "source":615,
      "target":617,
      "directed":false,
      "length":0.0067168,
      "support":0.0,
      "removed":false,
      "sequences":[
        "ID_CEC-21-3553|ST_1|CODE_09010|SX_F|RISK_3|AGE_45|SES_1|SCO_2|CD4_1|DRUG_1|MET_NA|APP_NA|RES_1|REC_0|VEN_NA|CL_136|NAT_mex|2021-05-06",
        "ID_CEC-21-4672|ST_1|CODE_09007|SX_M|RISK_2|AGE_37|SES_1|SCO_2|CD4_2|DRUG_1|MET_NA|APP_0|RES_1|REC_1|VEN_1|CL_136|NAT_mex|2021-08-25"
      ],
      "attributes":[
        "BULK"
      ]
    },
    {
      "source":615,
      "target":620,
      "directed":false,
      "length":0.00565486,
      "support":0.0,
      "removed":false,
      "sequences":[
        "ID_CEC-21-3553|ST_1|CODE_09010|SX_F|RISK_3|AGE_45|SES_1|SCO_2|CD4_1|DRUG_1|MET_NA|APP_NA|RES_1|REC_0|VEN_NA|CL_136|NAT_mex|2021-05-06",
        "ID_CEC-21-5926|ST_1|CODE_07106|SX_M|RISK_2|AGE_36|SES_1|SCO_2|CD4_1|DRUG_1|MET_NA|APP_0|RES_1|REC_0|VEN_0|CL_136|NAT_mex|2021-12-14"
      ],
      "attributes":[
        "BULK"
      ]
    },
    {
      "source":615,
      "target":618,
      "directed":false,
      "length":0.0110002,
      "support":0.0,
      "removed":false,
      "sequences":[
        "ID_CEC-21-3553|ST_1|CODE_09010|SX_F|RISK_3|AGE_45|SES_1|SCO_2|CD4_1|DRUG_1|MET_NA|APP_NA|RES_1|REC_0|VEN_NA|CL_136|NAT_mex|2021-05-06",
        "ID_CEC-22-8838|ST_1|CODE_09005|SX_M|RISK_3|AGE_21|SES_2|SCO_2|CD4_2|DRUG_1|MET_NA|APP_1|RES_1|REC_0|VEN_0|CL_136|NAT_mex|2022-08-31"
      ],
      "attributes":[
        "BULK"
      ]
    },
    {
      "source":615,
      "target":621,
      "directed":false,
      "length":0.0110132,
      "support":0.0,
      "removed":false,
      "sequences":[
        "ID_CEC-21-3553|ST_1|CODE_09010|SX_F|RISK_3|AGE_45|SES_1|SCO_2|CD4_1|DRUG_1|MET_NA|APP_NA|RES_1|REC_0|VEN_NA|CL_136|NAT_mex|2021-05-06",
        "ID_CEC-22-9715|ST_1|CODE_09007|SX_M|RISK_NA|AGE_73|SES_NA|SCO_NA|CD4_2|DRUG_NA|MET_NA|APP_NA|RES_1|REC_0|VEN_NA|CL_136|NAT_NA|2022-12-01"
      ],
      "attributes":[
        "BULK"
      ]
    },
    {
      "source":2166,
      "target":2165,
      "directed":false,
      "length":0.00885842,
      "support":0.0,
      "removed":false,
      "sequences":[
        "ID_CEC-21-3556|ST_2|CODE_15104|SX_M|RISK_3|AGE_20|SES_2|SCO_2|CD4_2|DRUG_1|MET_NA|APP_1|RES_1|REC_0|VEN_0|CL_642|NAT_mex|2021-05-06",
        "ID_CEC-21-4513|ST_2|CODE_15033|SX_M|RISK_3|AGE_20|SES_2|SCO_2|CD4_2|DRUG_0|MET_NA|APP_1|RES_1|REC_0|VEN_0|CL_642|NAT_mex|2021-08-09"
      ],
      "attributes":[
        "BULK"
      ]
    },
    {
      "source":2176,
      "target":2178,
      "directed":false,
      "length":0.00957215,
      "support":0.0,
      "removed":false,
      "sequences":[
        "ID_CEC-21-3560|ST_1|CODE_09010|SX_M|RISK_2|AGE_67|SES_1|SCO_1|CD4_1|DRUG_0|MET_NA|APP_0|RES_1|REC_0|VEN_0|CL_374|NAT_mex|2021-05-06",
        "ID_CEC-21-4815|ST_1|CODE_09007|SX_M|RISK_3|AGE_24|SES_2|SCO_2|CD4_1|DRUG_NA|MET_NA|APP_NA|RES_1|REC_0|VEN_NA|CL_374|NAT_mex|2021-09-10"
      ],
      "attributes":[
        "BULK"
      ]
    },
    {
      "source":2952,
      "target":2953,
      "directed":false,
      "length":0.00353502,
      "support":0.0,
      "removed":false,
      "sequences":[
        "ID_CEC-21-3563|ST_1|CODE_09010|SX_M|RISK_3|AGE_23|SES_2|SCO_2|CD4_2|DRUG_0|MET_NA|APP_0|RES_1|REC_1|VEN_0|CL_1014|NAT_mex|2021-05-06",
        "ID_CEC-21-3713|ST_1|CODE_09015|SX_M|RISK_3|AGE_25|SES_2|SCO_1|CD4_1|DRUG_1|MET_NA|APP_1|RES_1|REC_0|VEN_0|CL_1014|NAT_mex|2021-05-20"
      ],
      "attributes":[
        "BULK"
      ]
    },
    {
      "source":2179,
      "target":2180,
      "directed":false,
      "length":0.00922001,
      "support":0.0,
      "removed":false,
      "sequences":[
        "ID_CEC-21-3564|ST_1|CODE_09010|SX_M|RISK_3|AGE_29|SES_2|SCO_3|CD4_2|DRUG_1|MET_NA|APP_0|RES_1|REC_0|VEN_1|CL_509|NAT_mex|2021-05-06",
        "ID_CEC-22-8040|ST_1|CODE_09007|SX_M|RISK_3|AGE_22|SES_2|SCO_2|CD4_2|DRUG_0|MET_NA|APP_1|RES_1|REC_0|VEN_0|CL_509|NAT_mex|2022-06-22"
      ],
      "attributes":[
        "BULK"
      ]
    },
    {
      "source":2179,
      "target":2181,
      "directed":false,
      "length":0.00886168,
      "support":0.0,
      "removed":false,
      "sequences":[
        "ID_CEC-21-3564|ST_1|CODE_09010|SX_M|RISK_3|AGE_29|SES_2|SCO_3|CD4_2|DRUG_1|MET_NA|APP_0|RES_1|REC_0|VEN_1|CL_509|NAT_mex|2021-05-06",
        "ID_CEC-22-9314|ST_2|CODE_15033|SX_M|RISK_3|AGE_21|SES_2|SCO_2|CD4_1|DRUG_0|MET_NA|APP_1|RES_4|REC_0|VEN_1|CL_509|NAT_mex|2022-10-17"
      ],
      "attributes":[
        "BULK"
      ]
    },
    {
      "source":1240,
      "target":1241,
      "directed":false,
      "length":0.00957501,
      "support":0.0,
      "removed":false,
      "sequences":[
        "ID_CEC-21-3565|ST_1|CODE_09002|SX_F|RISK_1|AGE_24|SES_1|SCO_2|CD4_2|DRUG_NA|MET_NA|APP_NA|RES_1|REC_0|VEN_NA|CL_491|NAT_mex|2021-05-06",
        "ID_CEC-21-4928|ST_1|CODE_09015|SX_M|RISK_2|AGE_29|SES_2|SCO_3|CD4_1|DRUG_1|MET_NA|APP_0|RES_1|REC_0|VEN_0|CL_491|NAT_mex|2021-09-22"
      ],
      "attributes":[
        "BULK"
      ]
    },
    {
      "source":1240,
      "target":1243,
      "directed":false,
      "length":0.0128117,
      "support":0.0,
      "removed":false,
      "sequences":[
        "ID_CEC-21-3565|ST_1|CODE_09002|SX_F|RISK_1|AGE_24|SES_1|SCO_2|CD4_2|DRUG_NA|MET_NA|APP_NA|RES_1|REC_0|VEN_NA|CL_491|NAT_mex|2021-05-06",
        "ID_CEC-22-9497|ST_1|CODE_09012|SX_F|RISK_1|AGE_31|SES_1|SCO_2|CD4_1|DRUG_0|MET_NA|APP_0|RES_1|REC_0|VEN_0|CL_491|NAT_mex|2022-11-04"
      ],
      "attributes":[
        "BULK"
      ]
    },
    {
      "source":334,
      "target":337,
      "directed":false,
      "length":0.00957074,
      "support":0.0,
      "removed":false,
      "sequences":[
        "ID_CEC-21-3573|ST_2|CODE_15122|SX_M|RISK_3|AGE_29|SES_2|SCO_3|CD4_2|DRUG_1|MET_NA|APP_0|RES_1|REC_0|VEN_0|CL_152|NAT_mex|2021-05-07",
        "ID_CEC-22-6726|ST_1|CODE_09015|SX_M|RISK_3|AGE_31|SES_2|SCO_3|CD4_2|DRUG_1|MET_NA|APP_1|RES_1|REC_0|VEN_0|CL_152|NAT_mex|2022-03-08"
      ],
      "attributes":[
        "BULK"
      ]
    },
    {
      "source":334,
      "target":339,
      "directed":false,
      "length":0.00352746,
      "support":0.0,
      "removed":false,
      "sequences":[
        "ID_CEC-21-3573|ST_2|CODE_15122|SX_M|RISK_3|AGE_29|SES_2|SCO_3|CD4_2|DRUG_1|MET_NA|APP_0|RES_1|REC_0|VEN_0|CL_152|NAT_mex|2021-05-07",
        "ID_CEC-22-8806|ST_1|CODE_07106|SX_M|RISK_3|AGE_31|SES_2|SCO_3|CD4_2|DRUG_1|MET_NA|APP_1|RES_1|REC_1|VEN_1|CL_152|NAT_mex|2022-08-30"
      ],
      "attributes":[
        "BULK"
      ]
    },
    {
      "source":580,
      "target":583,
      "directed":false,
      "length":0.0124422,
      "support":0.0,
      "removed":false,
      "sequences":[
        "ID_CEC-21-3574|ST_2|CODE_15023|SX_M|RISK_3|AGE_19|SES_1|SCO_2|CD4_1|DRUG_1|MET_NA|APP_0|RES_1|REC_0|VEN_0|CL_144|NAT_mex|2021-05-07",
        "ID_CEC-22-7170|ST_1|CODE_09011|SX_M|RISK_3|AGE_27|SES_1|SCO_3|CD4_1|DRUG_0|MET_NA|APP_0|RES_1|REC_0|VEN_0|CL_144|NAT_mex|2022-04-18"
      ],
      "attributes":[
        "BULK"
      ]
    },
    {
      "source":2954,
      "target":2955,
      "directed":false,
      "length":0.00458785,
      "support":0.0,
      "removed":false,
      "sequences":[
        "ID_CEC-21-3579|ST_2|CODE_15031|SX_M|RISK_3|AGE_36|SES_2|SCO_2|CD4_1|DRUG_0|MET_NA|APP_1|RES_1|REC_0|VEN_0|CL_89|NAT_mex|2021-05-07",
        "ID_CEC-22-7317|ST_1|CODE_09006|SX_M|RISK_2|AGE_34|SES_1|SCO_2|CD4_1|DRUG_0|MET_NA|APP_0|RES_1|REC_0|VEN_1|CL_89|NAT_mex|2022-04-28"
      ],
      "attributes":[
        "BULK"
      ]
    },
    {
      "source":1380,
      "target":1381,
      "directed":false,
      "length":0.00565411,
      "support":0.0,
      "removed":false,
      "sequences":[
        "ID_CEC-21-3580|ST_1|CODE_09007|SX_M|RISK_3|AGE_35|SES_1|SCO_2|CD4_2|DRUG_1|MET_NA|APP_1|RES_1|REC_0|VEN_0|CL_115|NAT_mex|2021-05-07",
        "ID_CEC-21-4006|ST_1|CODE_09015|SX_M|RISK_3|AGE_32|SES_1|SCO_3|CD4_2|DRUG_1|MET_NA|APP_0|RES_1|REC_0|VEN_0|CL_115|NAT_col|2021-06-16"
      ],
      "attributes":[
        "BULK"
      ]
    },
    {
      "source":606,
      "target":607,
      "directed":false,
      "length":0.00959375,
      "support":0.0,
      "removed":false,
      "sequences":[
        "ID_CEC-21-3586|ST_1|CODE_09015|SX_M|RISK_3|AGE_33|SES_2|SCO_3|CD4_2|DRUG_1|MET_NA|APP_1|RES_6|REC_0|VEN_0|CL_248|NAT_mex|2021-05-10",
        "ID_CEC-21-3710|ST_1|CODE_09007|SX_M|RISK_3|AGE_20|SES_1|SCO_2|CD4_3|DRUG_1|MET_NA|APP_0|RES_6|REC_0|VEN_0|CL_248|NAT_mex|2021-05-19"
      ],
      "attributes":[
        "BULK"
      ]
    },
    {
      "source":606,
      "target":610,
      "directed":false,
      "length":0.0113779,
      "support":0.0,
      "removed":false,
      "sequences":[
        "ID_CEC-21-3586|ST_1|CODE_09015|SX_M|RISK_3|AGE_33|SES_2|SCO_3|CD4_2|DRUG_1|MET_NA|APP_1|RES_6|REC_0|VEN_0|CL_248|NAT_mex|2021-05-10",
        "ID_CEC-22-8594|ST_1|CODE_09015|SX_M|RISK_3|AGE_30|SES_2|SCO_3|CD4_2|DRUG_1|MET_NA|APP_0|RES_6|REC_0|VEN_0|CL_248|NAT_mex|2022-08-12"
      ],
      "attributes":[
        "BULK"
      ]
    },
    {
      "source":606,
      "target":611,
      "directed":false,
      "length":0.0113854,
      "support":0.0,
      "removed":false,
      "sequences":[
        "ID_CEC-21-3586|ST_1|CODE_09015|SX_M|RISK_3|AGE_33|SES_2|SCO_3|CD4_2|DRUG_1|MET_NA|APP_1|RES_6|REC_0|VEN_0|CL_248|NAT_mex|2021-05-10",
        "ID_CEC-22-9600|ST_1|CODE_09005|SX_M|RISK_3|AGE_22|SES_2|SCO_2|CD4_2|DRUG_1|MET_NA|APP_0|RES_6|REC_0|VEN_1|CL_248|NAT_mex|2022-11-15"
      ],
      "attributes":[
        "BULK"
      ]
    },
    {
      "source":1665,
      "target":1667,
      "directed":false,
      "length":0.0117324,
      "support":0.0,
      "removed":false,
      "sequences":[
        "ID_CEC-21-3588|ST_2|CODE_15057|SX_M|RISK_3|AGE_25|SES_2|SCO_2|CD4_1|DRUG_1|MET_NA|APP_1|RES_1|REC_0|VEN_1|CL_1250|NAT_mex|2021-05-10",
        "ID_CEC-22-9650|ST_1|CODE_09014|SX_M|RISK_3|AGE_33|SES_2|SCO_3|CD4_1|DRUG_1|MET_NA|APP_1|RES_1|REC_0|VEN_1|CL_1250|NAT_mex|2022-11-23"
      ],
      "attributes":[
        "BULK"
      ]
    },
    {
      "source":1632,
      "target":1633,
      "directed":false,
      "length":0.0028249,
      "support":0.0,
      "removed":false,
      "sequences":[
        "ID_CEC-21-3590|ST_1|CODE_09005|SX_M|RISK_3|AGE_24|SES_2|SCO_2|CD4_2|DRUG_NA|MET_NA|APP_0|RES_1|REC_0|VEN_NA|CL_435|NAT_mex|2021-05-10",
        "ID_CEC-22-6892|ST_1|CODE_09005|SX_M|RISK_3|AGE_28|SES_1|SCO_3|CD4_2|DRUG_0|MET_NA|APP_1|RES_1|REC_0|VEN_0|CL_435|NAT_mex|2022-03-23"
      ],
      "attributes":[
        "BULK"
      ]
    },
    {
      "source":1574,
      "target":1575,
      "directed":false,
      "length":0.0124366,
      "support":0.0,
      "removed":false,
      "sequences":[
        "ID_CEC-21-3593|ST_1|CODE_09007|SX_M|RISK_3|AGE_23|SES_1|SCO_2|CD4_2|DRUG_1|MET_NA|APP_1|RES_1|REC_0|VEN_0|CL_327|NAT_mex|2021-05-10",
        "ID_CEC-22-9367|ST_2|CODE_15023|SX_M|RISK_3|AGE_24|SES_1|SCO_2|CD4_1|DRUG_0|MET_NA|APP_1|RES_1|REC_0|VEN_0|CL_327|NAT_mex|2022-10-21"
      ],
      "attributes":[
        "BULK"
      ]
    },
    {
      "source":1512,
      "target":1513,
      "directed":false,
      "length":0.000703651,
      "support":0.0,
      "removed":false,
      "sequences":[
        "ID_CEC-21-3594|ST_1|CODE_07106|SX_M|RISK_3|AGE_27|SES_1|SCO_2|CD4_1|DRUG_1|MET_NA|APP_1|RES_1|REC_0|VEN_1|CL_580|NAT_mex|2021-05-10",
        "ID_CEC-21-5040|ST_1|CODE_09014|SX_M|RISK_3|AGE_31|SES_1|SCO_3|CD4_2|DRUG_0|MET_NA|APP_0|RES_1|REC_0|VEN_0|CL_580|NAT_mex|2021-09-30"
      ],
      "attributes":[
        "BULK"
      ]
    },
    {
      "source":1512,
      "target":1514,
      "directed":false,
      "length":0.0123475,
      "support":0.0,
      "removed":false,
      "sequences":[
        "ID_CEC-21-3594|ST_1|CODE_07106|SX_M|RISK_3|AGE_27|SES_1|SCO_2|CD4_1|DRUG_1|MET_NA|APP_1|RES_1|REC_0|VEN_1|CL_580|NAT_mex|2021-05-10",
        "ID_CEC-22-9608|ST_1|CODE_09012|SX_M|RISK_3|AGE_32|SES_2|SCO_3|CD4_2|DRUG_1|MET_1|APP_1|RES_1|REC_0|VEN_1|CL_580|NAT_mex|2022-11-17"
      ],
      "attributes":[
        "BULK"
      ]
    },
    {
      "source":2,
      "target":3,
      "directed":false,
      "length":0.00530213,
      "support":0.0,
      "removed":false,
      "sequences":[
        "ID_CEC-21-3596|ST_1|CODE_09015|SX_M|RISK_3|AGE_33|SES_2|SCO_3|CD4_3|DRUG_0|MET_NA|APP_1|RES_1|REC_0|VEN_0|CL_304|NAT_mex|2021-05-10",
        "ID_CEC-21-3915|ST_1|CODE_09014|SX_M|RISK_3|AGE_29|SES_1|SCO_3|CD4_3|DRUG_1|MET_NA|APP_0|RES_1|REC_0|VEN_0|CL_304|NAT_mex|2021-06-08"
      ],
      "attributes":[
        "BULK"
      ]
    },
    {
      "source":2,
      "target":4,
      "directed":false,
      "length":0.00211373,
      "support":0.0,
      "removed":false,
      "sequences":[
        "ID_CEC-21-3596|ST_1|CODE_09015|SX_M|RISK_3|AGE_33|SES_2|SCO_3|CD4_3|DRUG_0|MET_NA|APP_1|RES_1|REC_0|VEN_0|CL_304|NAT_mex|2021-05-10",
        "ID_CEC-21-3968|ST_1|CODE_09016|SX_M|RISK_3|AGE_29|SES_2|SCO_2|CD4_2|DRUG_1|MET_NA|APP_1|RES_1|REC_1|VEN_0|CL_304|NAT_ven|2021-06-11"
      ],
      "attributes":[
        "BULK"
      ]
    },
    {
      "source":2,
      "target":5,
      "directed":false,
      "length":0.00992777,
      "support":0.0,
      "removed":false,
      "sequences":[
        "ID_CEC-21-3596|ST_1|CODE_09015|SX_M|RISK_3|AGE_33|SES_2|SCO_3|CD4_3|DRUG_0|MET_NA|APP_1|RES_1|REC_0|VEN_0|CL_304|NAT_mex|2021-05-10",
        "ID_CEC-21-3994|ST_2|CODE_15057|SX_M|RISK_3|AGE_30|SES_1|SCO_3|CD4_2|DRUG_1|MET_NA|APP_1|RES_2|REC_0|VEN_1|CL_304|NAT_mex|2021-06-15"
      ],
      "attributes":[
        "BULK"
      ]
    },
    {
      "source":2,
      "target":6,
      "directed":false,
      "length":0.000351833,
      "support":0.0,
      "removed":false,
      "sequences":[
        "ID_CEC-21-3596|ST_1|CODE_09015|SX_M|RISK_3|AGE_33|SES_2|SCO_3|CD4_3|DRUG_0|MET_NA|APP_1|RES_1|REC_0|VEN_0|CL_304|NAT_mex|2021-05-10",
        "ID_CEC-21-4447|ST_1|CODE_09012|SX_M|RISK_3|AGE_22|SES_2|SCO_3|CD4_2|DRUG_1|MET_NA|APP_1|RES_1|REC_1|VEN_NA|CL_304|NAT_mex|2021-08-03"
      ],
      "attributes":[
        "BULK"
      ]
    },
    {
      "source":2,
      "target":7,
      "directed":false,
      "length":0.00672634,
      "support":0.0,
      "removed":false,
      "sequences":[
        "ID_CEC-21-3596|ST_1|CODE_09015|SX_M|RISK_3|AGE_33|SES_2|SCO_3|CD4_3|DRUG_0|MET_NA|APP_1|RES_1|REC_0|VEN_0|CL_304|NAT_mex|2021-05-10",
        "ID_CEC-21-4456|ST_1|CODE_09010|SX_M|RISK_3|AGE_50|SES_2|SCO_2|CD4_2|DRUG_NA|MET_NA|APP_NA|RES_1|REC_0|VEN_NA|CL_304|NAT_mex|2021-08-04"
      ],
      "attributes":[
        "BULK"
      ]
    },
    {
      "source":2,
      "target":8,
      "directed":false,
      "length":0.00672634,
      "support":0.0,
      "removed":false,
      "sequences":[
        "ID_CEC-21-3596|ST_1|CODE_09015|SX_M|RISK_3|AGE_33|SES_2|SCO_3|CD4_3|DRUG_0|MET_NA|APP_1|RES_1|REC_0|VEN_0|CL_304|NAT_mex|2021-05-10",
        "ID_CEC-21-4481|ST_1|CODE_09007|SX_M|RISK_NA|AGE_33|SES_2|SCO_2|CD4_1|DRUG_0|MET_NA|APP_NA|RES_1|REC_0|VEN_NA|CL_304|NAT_mex|2021-08-06"
      ],
      "attributes":[
        "BULK"
      ]
    },
    {
      "source":2,
      "target":9,
      "directed":false,
      "length":0.00672634,
      "support":0.0,
      "removed":false,
      "sequences":[
        "ID_CEC-21-3596|ST_1|CODE_09015|SX_M|RISK_3|AGE_33|SES_2|SCO_3|CD4_3|DRUG_0|MET_NA|APP_1|RES_1|REC_0|VEN_0|CL_304|NAT_mex|2021-05-10",
        "ID_CEC-21-4482|ST_1|CODE_09007|SX_M|RISK_3|AGE_51|SES_2|SCO_2|CD4_2|DRUG_0|MET_NA|APP_1|RES_1|REC_1|VEN_NA|CL_304|NAT_mex|2021-08-06"
      ],
      "attributes":[
        "BULK"
      ]
    },
    {
      "source":2,
      "target":10,
      "directed":false,
      "length":0.00388237,
      "support":0.0,
      "removed":false,
      "sequences":[
        "ID_CEC-21-3596|ST_1|CODE_09015|SX_M|RISK_3|AGE_33|SES_2|SCO_3|CD4_3|DRUG_0|MET_NA|APP_1|RES_1|REC_0|VEN_0|CL_304|NAT_mex|2021-05-10",
        "ID_CEC-21-4512|ST_2|CODE_15037|SX_M|RISK_3|AGE_32|SES_1|SCO_3|CD4_3|DRUG_1|MET_NA|APP_1|RES_1|REC_0|VEN_1|CL_304|NAT_mex|2021-08-09"
      ],
      "attributes":[
        "BULK"
      ]
    },
    {
      "source":2,
      "target":11,
      "directed":false,
      "length":0.00458809,
      "support":0.0,
      "removed":false,
      "sequences":[
        "ID_CEC-21-3596|ST_1|CODE_09015|SX_M|RISK_3|AGE_33|SES_2|SCO_3|CD4_3|DRUG_0|MET_NA|APP_1|RES_1|REC_0|VEN_0|CL_304|NAT_mex|2021-05-10",
        "ID_CEC-21-5414|ST_1|CODE_09002|SX_M|RISK_3|AGE_37|SES_2|SCO_2|CD4_1|DRUG_1|MET_NA|APP_1|RES_1|REC_0|VEN_0|CL_304|NAT_mex|2021-11-01"
      ],
      "attributes":[
        "BULK"
      ]
    },
    {
      "source":2,
      "target":12,
      "directed":false,
      "length":0.00458892,
      "support":0.0,
      "removed":false,
      "sequences":[
        "ID_CEC-21-3596|ST_1|CODE_09015|SX_M|RISK_3|AGE_33|SES_2|SCO_3|CD4_3|DRUG_0|MET_NA|APP_1|RES_1|REC_0|VEN_0|CL_304|NAT_mex|2021-05-10",
        "ID_CEC-21-5819|ST_1|CODE_09007|SX_M|RISK_3|AGE_26|SES_2|SCO_3|CD4_1|DRUG_0|MET_NA|APP_1|RES_1|REC_0|VEN_1|CL_304|NAT_mex|2021-12-06"
      ],
      "attributes":[
        "BULK"
      ]
    },
    {
      "source":2,
      "target":13,
      "directed":false,
      "length":0.000351953,
      "support":0.0,
      "removed":false,
      "sequences":[
        "ID_CEC-21-3596|ST_1|CODE_09015|SX_M|RISK_3|AGE_33|SES_2|SCO_3|CD4_3|DRUG_0|MET_NA|APP_1|RES_1|REC_0|VEN_0|CL_304|NAT_mex|2021-05-10",
        "ID_CEC-22-5996|ST_1|CODE_07106|SX_M|RISK_3|AGE_28|SES_2|SCO_2|CD4_1|DRUG_1|MET_NA|APP_0|RES_1|REC_0|VEN_0|CL_304|NAT_mex|2022-01-05"
      ],
      "attributes":[
        "BULK"
      ]
    },
    {
      "source":2,
      "target":14,
      "directed":false,
      "length":0.00672634,
      "support":0.0,
      "removed":false,
      "sequences":[
        "ID_CEC-21-3596|ST_1|CODE_09015|SX_M|RISK_3|AGE_33|SES_2|SCO_3|CD4_3|DRUG_0|MET_NA|APP_1|RES_1|REC_0|VEN_0|CL_304|NAT_mex|2021-05-10",
        "ID_CEC-22-6029|ST_1|CODE_09007|SX_M|RISK_1|AGE_31|SES_2|SCO_3|CD4_1|DRUG_0|MET_NA|APP_1|RES_1|REC_0|VEN_1|CL_304|NAT_mex|2022-01-07"
      ],
      "attributes":[
        "BULK"
      ]
    },
    {
      "source":2,
      "target":15,
      "directed":false,
      "length":0.00637615,
      "support":0.0,
      "removed":false,
      "sequences":[
        "ID_CEC-21-3596|ST_1|CODE_09015|SX_M|RISK_3|AGE_33|SES_2|SCO_3|CD4_3|DRUG_0|MET_NA|APP_1|RES_1|REC_0|VEN_0|CL_304|NAT_mex|2021-05-10",
        "ID_CEC-22-6109|ST_1|CODE_09016|SX_M|RISK_3|AGE_32|SES_2|SCO_3|CD4_1|DRUG_0|MET_NA|APP_1|RES_1|REC_0|VEN_1|CL_304|NAT_mex|2022-01-13"
      ],
      "attributes":[
        "BULK"
      ]
    },
    {
      "source":2,
      "target":16,
      "directed":false,
      "length":0.00317868,
      "support":0.0,
      "removed":false,
      "sequences":[
        "ID_CEC-21-3596|ST_1|CODE_09015|SX_M|RISK_3|AGE_33|SES_2|SCO_3|CD4_3|DRUG_0|MET_NA|APP_1|RES_1|REC_0|VEN_0|CL_304|NAT_mex|2021-05-10",
        "ID_CEC-22-6263|ST_2|CODE_15033|SX_M|RISK_3|AGE_36|SES_1|SCO_3|CD4_2|DRUG_1|MET_NA|APP_1|RES_1|REC_0|VEN_1|CL_304|NAT_mex|2022-01-27"
      ],
      "attributes":[
        "BULK"
      ]
    },
    {
      "source":2,
      "target":17,
      "directed":false,
      "length":0.00530548,
      "support":0.0,
      "removed":false,
      "sequences":[
        "ID_CEC-21-3596|ST_1|CODE_09015|SX_M|RISK_3|AGE_33|SES_2|SCO_3|CD4_3|DRUG_0|MET_NA|APP_1|RES_1|REC_0|VEN_0|CL_304|NAT_mex|2021-05-10",
        "ID_CEC-22-6929|ST_1|CODE_09016|SX_M|RISK_3|AGE_36|SES_1|SCO_2|CD4_1|DRUG_1|MET_NA|APP_1|RES_1|REC_0|VEN_0|CL_304|NAT_mex|2022-03-24"
      ],
      "attributes":[
        "BULK"
      ]
    },
    {
      "source":2,
      "target":18,
      "directed":false,
      "length":0.00140868,
      "support":0.0,
      "removed":false,
      "sequences":[
        "ID_CEC-21-3596|ST_1|CODE_09015|SX_M|RISK_3|AGE_33|SES_2|SCO_3|CD4_3|DRUG_0|MET_NA|APP_1|RES_1|REC_0|VEN_0|CL_304|NAT_mex|2021-05-10",
        "ID_CEC-22-7365|ST_1|CODE_09016|SX_M|RISK_3|AGE_33|SES_2|SCO_2|CD4_2|DRUG_1|MET_NA|APP_1|RES_1|REC_0|VEN_1|CL_304|NAT_mex|2022-05-03"
      ],
      "attributes":[
        "BULK"
      ]
    },
    {
      "source":2,
      "target":19,
      "directed":false,
      "length":0.00530227,
      "support":0.0,
      "removed":false,
      "sequences":[
        "ID_CEC-21-3596|ST_1|CODE_09015|SX_M|RISK_3|AGE_33|SES_2|SCO_3|CD4_3|DRUG_0|MET_NA|APP_1|RES_1|REC_0|VEN_0|CL_304|NAT_mex|2021-05-10",
        "ID_CEC-22-7565|ST_2|CODE_15037|SX_M|RISK_3|AGE_27|SES_2|SCO_3|CD4_2|DRUG_1|MET_NA|APP_1|RES_1|REC_1|VEN_0|CL_304|NAT_mex|2022-05-18"
      ],
      "attributes":[
        "BULK"
      ]
    },
    {
      "source":2,
      "target":20,
      "directed":false,
      "length":0.00529944,
      "support":0.0,
      "removed":false,
      "sequences":[
        "ID_CEC-21-3596|ST_1|CODE_09015|SX_M|RISK_3|AGE_33|SES_2|SCO_3|CD4_3|DRUG_0|MET_NA|APP_1|RES_1|REC_0|VEN_0|CL_304|NAT_mex|2021-05-10",
        "ID_CEC-22-7636|ST_1|CODE_09002|SX_M|RISK_3|AGE_37|SES_2|SCO_3|CD4_2|DRUG_1|MET_NA|APP_1|RES_1|REC_0|VEN_1|CL_304|NAT_mex|2022-05-23"
      ],
      "attributes":[
        "BULK"
      ]
    },
    {
      "source":2,
      "target":21,
      "directed":false,
      "length":0.00600801,
      "support":0.0,
      "removed":false,
      "sequences":[
        "ID_CEC-21-3596|ST_1|CODE_09015|SX_M|RISK_3|AGE_33|SES_2|SCO_3|CD4_3|DRUG_0|MET_NA|APP_1|RES_1|REC_0|VEN_0|CL_304|NAT_mex|2021-05-10",
        "ID_CEC-22-7788|ST_1|CODE_09015|SX_M|RISK_3|AGE_51|SES_2|SCO_3|CD4_3|DRUG_1|MET_NA|APP_1|RES_1|REC_1|VEN_0|CL_304|NAT_mex|2022-06-02"
      ],
      "attributes":[
        "BULK"
      ]
    },
    {
      "source":2,
      "target":22,
      "directed":false,
      "length":0.00494621,
      "support":0.0,
      "removed":false,
      "sequences":[
        "ID_CEC-21-3596|ST_1|CODE_09015|SX_M|RISK_3|AGE_33|SES_2|SCO_3|CD4_3|DRUG_0|MET_NA|APP_1|RES_1|REC_0|VEN_0|CL_304|NAT_mex|2021-05-10",
        "ID_CEC-22-8178|ST_2|CODE_15057|SX_M|RISK_3|AGE_27|SES_2|SCO_3|CD4_1|DRUG_1|MET_NA|APP_0|RES_1|REC_0|VEN_0|CL_304|NAT_mex|2022-07-04"
      ],
      "attributes":[
        "BULK"
      ]
    },
    {
      "source":2,
      "target":23,
      "directed":false,
      "length":0.00423718,
      "support":0.0,
      "removed":false,
      "sequences":[
        "ID_CEC-21-3596|ST_1|CODE_09015|SX_M|RISK_3|AGE_33|SES_2|SCO_3|CD4_3|DRUG_0|MET_NA|APP_1|RES_1|REC_0|VEN_0|CL_304|NAT_mex|2021-05-10",
        "ID_CEC-22-8228|ST_1|CODE_09015|SX_M|RISK_3|AGE_29|SES_1|SCO_3|CD4_3|DRUG_1|MET_NA|APP_0|RES_1|REC_0|VEN_0|CL_304|NAT_mex|2022-07-07"
      ],
      "attributes":[
        "BULK"
      ]
    },
    {
      "source":2,
      "target":24,
      "directed":false,
      "length":0.00744003,
      "support":0.0,
      "removed":false,
      "sequences":[
        "ID_CEC-21-3596|ST_1|CODE_09015|SX_M|RISK_3|AGE_33|SES_2|SCO_3|CD4_3|DRUG_0|MET_NA|APP_1|RES_1|REC_0|VEN_0|CL_304|NAT_mex|2021-05-10",
        "ID_CEC-22-8276|ST_1|CODE_09015|SX_M|RISK_NA|AGE_33|SES_NA|SCO_NA|CD4_2|DRUG_NA|MET_NA|APP_NA|RES_1|REC_0|VEN_NA|CL_304|NAT_NA|2022-07-12"
      ],
      "attributes":[
        "BULK"
      ]
    },
    {
      "source":2,
      "target":25,
      "directed":false,
      "length":0.00815061,
      "support":0.0,
      "removed":false,
      "sequences":[
        "ID_CEC-21-3596|ST_1|CODE_09015|SX_M|RISK_3|AGE_33|SES_2|SCO_3|CD4_3|DRUG_0|MET_NA|APP_1|RES_1|REC_0|VEN_0|CL_304|NAT_mex|2021-05-10",
        "ID_CEC-22-8566|ST_2|CODE_15033|SX_M|RISK_3|AGE_31|SES_2|SCO_3|CD4_2|DRUG_0|MET_NA|APP_1|RES_3|REC_1|VEN_0|CL_304|NAT_mex|2022-08-11"
      ],
      "attributes":[
        "BULK"
      ]
    },
    {
      "source":2,
      "target":26,
      "directed":false,
      "length":0.0071011,
      "support":0.0,
      "removed":false,
      "sequences":[
        "ID_CEC-21-3596|ST_1|CODE_09015|SX_M|RISK_3|AGE_33|SES_2|SCO_3|CD4_3|DRUG_0|MET_NA|APP_1|RES_1|REC_0|VEN_0|CL_304|NAT_mex|2021-05-10",
        "ID_CEC-22-9852|ST_2|CODE_15057|SX_M|RISK_3|AGE_31|SES_1|SCO_3|CD4_2|DRUG_1|MET_NA|APP_1|RES_1|REC_0|VEN_1|CL_304|NAT_mex|2022-12-13"
      ],
      "attributes":[
        "BULK"
      ]
    },
    {
      "source":133,
      "target":134,
      "directed":false,
      "length":0.0102891,
      "support":0.0,
      "removed":false,
      "sequences":[
        "ID_CEC-21-3608|ST_1|CODE_09007|SX_M|RISK_3|AGE_26|SES_2|SCO_2|CD4_1|DRUG_1|MET_NA|APP_1|RES_4|REC_0|VEN_NA|CL_62|NAT_mex|2021-05-11",
        "ID_CEC-21-3663|ST_1|CODE_07106|SX_M|RISK_3|AGE_20|SES_2|SCO_2|CD4_2|DRUG_1|MET_NA|APP_0|RES_1|REC_0|VEN_1|CL_62|NAT_mex|2021-05-18"
      ],
      "attributes":[
        "BULK"
      ]
    },
    {
      "source":133,
      "target":135,
      "directed":false,
      "length":0.00993579,
      "support":0.0,
      "removed":false,
      "sequences":[
        "ID_CEC-21-3608|ST_1|CODE_09007|SX_M|RISK_3|AGE_26|SES_2|SCO_2|CD4_1|DRUG_1|MET_NA|APP_1|RES_4|REC_0|VEN_NA|CL_62|NAT_mex|2021-05-11",
        "ID_CEC-21-3693|ST_1|CODE_09008|SX_M|RISK_3|AGE_28|SES_2|SCO_3|CD4_3|DRUG_0|MET_NA|APP_0|RES_1|REC_0|VEN_0|CL_62|NAT_mex|2021-05-19"
      ],
      "attributes":[
        "BULK"
      ]
    },
    {
      "source":133,
      "target":136,
      "directed":false,
      "length":0.0113661,
      "support":0.0,
      "removed":false,
      "sequences":[
        "ID_CEC-21-3608|ST_1|CODE_09007|SX_M|RISK_3|AGE_26|SES_2|SCO_2|CD4_1|DRUG_1|MET_NA|APP_1|RES_4|REC_0|VEN_NA|CL_62|NAT_mex|2021-05-11",
        "ID_CEC-21-3794|ST_1|CODE_07106|SX_M|RISK_3|AGE_35|SES_1|SCO_2|CD4_2|DRUG_1|MET_NA|APP_1|RES_1|REC_1|VEN_1|CL_62|NAT_mex|2021-05-26"
      ],
      "attributes":[
        "BULK"
      ]
    },
    {
      "source":133,
      "target":137,
      "directed":false,
      "length":0.0113605,
      "support":0.0,
      "removed":false,
      "sequences":[
        "ID_CEC-21-3608|ST_1|CODE_09007|SX_M|RISK_3|AGE_26|SES_2|SCO_2|CD4_1|DRUG_1|MET_NA|APP_1|RES_4|REC_0|VEN_NA|CL_62|NAT_mex|2021-05-11",
        "ID_CEC-21-3828|ST_1|CODE_09015|SX_M|RISK_3|AGE_31|SES_2|SCO_3|CD4_1|DRUG_NA|MET_NA|APP_1|RES_1|REC_0|VEN_1|CL_62|NAT_mex|2021-06-01"
      ],
      "attributes":[
        "BULK"
      ]
    },
    {
      "source":133,
      "target":138,
      "directed":false,
      "length":0.0113605,
      "support":0.0,
      "removed":false,
      "sequences":[
        "ID_CEC-21-3608|ST_1|CODE_09007|SX_M|RISK_3|AGE_26|SES_2|SCO_2|CD4_1|DRUG_1|MET_NA|APP_1|RES_4|REC_0|VEN_NA|CL_62|NAT_mex|2021-05-11",
        "ID_CEC-21-3838|ST_2|CODE_15025|SX_M|RISK_3|AGE_22|SES_2|SCO_2|CD4_2|DRUG_1|MET_NA|APP_1|RES_1|REC_0|VEN_1|CL_62|NAT_mex|2021-06-01"
      ],
      "attributes":[
        "BULK"
      ]
    },
    {
      "source":133,
      "target":139,
      "directed":false,
      "length":0.0110061,
      "support":0.0,
      "removed":false,
      "sequences":[
        "ID_CEC-21-3608|ST_1|CODE_09007|SX_M|RISK_3|AGE_26|SES_2|SCO_2|CD4_1|DRUG_1|MET_NA|APP_1|RES_4|REC_0|VEN_NA|CL_62|NAT_mex|2021-05-11",
        "ID_CEC-21-4534|ST_1|CODE_09015|SX_M|RISK_3|AGE_24|SES_2|SCO_3|CD4_2|DRUG_1|MET_NA|APP_1|RES_1|REC_0|VEN_1|CL_62|NAT_mex|2021-08-11"
      ],
      "attributes":[
        "BULK"
      ]
    },
    {
      "source":133,
      "target":141,
      "directed":false,
      "length":0.0138673,
      "support":0.0,
      "removed":false,
      "sequences":[
        "ID_CEC-21-3608|ST_1|CODE_09007|SX_M|RISK_3|AGE_26|SES_2|SCO_2|CD4_1|DRUG_1|MET_NA|APP_1|RES_4|REC_0|VEN_NA|CL_62|NAT_mex|2021-05-11",
        "ID_CEC-22-6059|ST_1|CODE_09012|SX_M|RISK_3|AGE_26|SES_2|SCO_2|CD4_1|DRUG_1|MET_NA|APP_1|RES_1|REC_0|VEN_1|CL_62|NAT_mex|2022-01-10"
      ],
      "attributes":[
        "BULK"
      ]
    },
    {
      "source":133,
      "target":142,
      "directed":false,
      "length":0.0117208,
      "support":0.0,
      "removed":false,
      "sequences":[
        "ID_CEC-21-3608|ST_1|CODE_09007|SX_M|RISK_3|AGE_26|SES_2|SCO_2|CD4_1|DRUG_1|MET_NA|APP_1|RES_4|REC_0|VEN_NA|CL_62|NAT_mex|2021-05-11",
        "ID_CEC-22-6585|ST_2|CODE_15058|SX_M|RISK_3|AGE_35|SES_1|SCO_3|CD4_1|DRUG_1|MET_NA|APP_NA|RES_1|REC_0|VEN_0|CL_62|NAT_mex|2022-02-24"
      ],
      "attributes":[
        "BULK"
      ]
    },
    {
      "source":133,
      "target":143,
      "directed":false,
      "length":0.00921709,
      "support":0.0,
      "removed":false,
      "sequences":[
        "ID_CEC-21-3608|ST_1|CODE_09007|SX_M|RISK_3|AGE_26|SES_2|SCO_2|CD4_1|DRUG_1|MET_NA|APP_1|RES_4|REC_0|VEN_NA|CL_62|NAT_mex|2021-05-11",
        "ID_CEC-22-6719|ST_1|CODE_09015|SX_M|RISK_3|AGE_29|SES_1|SCO_2|CD4_1|DRUG_0|MET_NA|APP_1|RES_1|REC_0|VEN_0|CL_62|NAT_mex|2022-03-07"
      ],
      "attributes":[
        "BULK"
      ]
    },
    {
      "source":111,
      "target":115,
      "directed":false,
      "length":0.0120858,
      "support":0.0,
      "removed":false,
      "sequences":[
        "ID_CEC-21-3612|ST_2|CODE_15020|SX_M|RISK_3|AGE_22|SES_2|SCO_2|CD4_1|DRUG_1|MET_NA|APP_1|RES_1|REC_0|VEN_NA|CL_75|NAT_mex|2021-05-12",
        "ID_CEC-21-5320|ST_2|CODE_15108|SX_M|RISK_3|AGE_21|SES_2|SCO_2|CD4_1|DRUG_0|MET_NA|APP_0|RES_1|REC_0|VEN_0|CL_75|NAT_mex|2021-10-22"
      ],
      "attributes":[
        "BULK"
      ]
    },
    {
      "source":111,
      "target":118,
      "directed":false,
      "length":0.0120855,
      "support":0.0,
      "removed":false,
      "sequences":[
        "ID_CEC-21-3612|ST_2|CODE_15020|SX_M|RISK_3|AGE_22|SES_2|SCO_2|CD4_1|DRUG_1|MET_NA|APP_1|RES_1|REC_0|VEN_NA|CL_75|NAT_mex|2021-05-12",
        "ID_CEC-22-6626|ST_2|CODE_15081|SX_M|RISK_3|AGE_27|SES_1|SCO_2|CD4_1|DRUG_0|MET_NA|APP_1|RES_1|REC_0|VEN_1|CL_75|NAT_mex|2022-02-28"
      ],
      "attributes":[
        "BULK"
      ]
    },
    {
      "source":1496,
      "target":1497,
      "directed":false,
      "length":0.0121064,
      "support":0.0,
      "removed":false,
      "sequences":[
        "ID_CEC-21-3617|ST_2|CODE_15104|SX_M|RISK_3|AGE_25|SES_1|SCO_2|CD4_2|DRUG_1|MET_NA|APP_1|RES_1|REC_0|VEN_0|CL_342|NAT_mex|2021-05-12",
        "ID_CEC-21-4194|ST_1|CODE_09005|SX_M|RISK_NA|AGE_30|SES_NA|SCO_NA|CD4_2|DRUG_NA|MET_NA|APP_NA|RES_1|REC_0|VEN_NA|CL_342|NAT_mex|2021-07-02"
      ],
      "attributes":[
        "BULK"
      ]
    },
    {
      "source":1496,
      "target":1498,
      "directed":false,
      "length":0.0077977,
      "support":0.0,
      "removed":false,
      "sequences":[
        "ID_CEC-21-3617|ST_2|CODE_15104|SX_M|RISK_3|AGE_25|SES_1|SCO_2|CD4_2|DRUG_1|MET_NA|APP_1|RES_1|REC_0|VEN_0|CL_342|NAT_mex|2021-05-12",
        "ID_CEC-22-5947|ST_2|CODE_15104|SX_M|RISK_3|AGE_38|SES_2|SCO_3|CD4_2|DRUG_1|MET_NA|APP_1|RES_1|REC_0|VEN_0|CL_342|NAT_mex|2022-01-03"
      ],
      "attributes":[
        "BULK"
      ]
    },
    {
      "source":1837,
      "target":1838,
      "directed":false,
      "length":0.00141017,
      "support":0.0,
      "removed":false,
      "sequences":[
        "ID_CEC-21-3622|ST_2|CODE_15057|SX_M|RISK_3|AGE_21|SES_2|SCO_2|CD4_2|DRUG_0|MET_NA|APP_0|RES_1|REC_0|VEN_0|CL_238|NAT_mex|2021-05-13",
        "ID_CEC-21-3623|ST_2|CODE_15104|SX_M|RISK_3|AGE_23|SES_2|SCO_3|CD4_1|DRUG_0|MET_NA|APP_0|RES_1|REC_0|VEN_0|CL_238|NAT_mex|2021-05-13"
      ],
      "attributes":[
        "BULK"
      ]
    },
    {
      "source":2956,
      "target":2957,
      "directed":false,
      "length":0.0102872,
      "support":0.0,
      "removed":false,
      "sequences":[
        "ID_CEC-21-3629|ST_1|CODE_09007|SX_FT|RISK_4|AGE_29|SES_2|SCO_3|CD4_2|DRUG_1|MET_NA|APP_NA|RES_1|REC_0|VEN_NA|CL_1276|NAT_mex|2021-05-13",
        "ID_CEC-22-9512|ST_2|CODE_15104|SX_FT|RISK_NA|AGE_41|SES_NA|SCO_NA|CD4_1|DRUG_NA|MET_NA|APP_NA|RES_1|REC_0|VEN_NA|CL_1276|NAT_NA|2022-11-07"
      ],
      "attributes":[
        "BULK"
      ]
    },
    {
      "source":1990,
      "target":1991,
      "directed":false,
      "length":0.0124358,
      "support":0.0,
      "removed":false,
      "sequences":[
        "ID_CEC-21-3638|ST_1|CODE_09007|SX_M|RISK_3|AGE_43|SES_1|SCO_3|CD4_1|DRUG_1|MET_1|APP_1|RES_1|REC_0|VEN_1|CL_481|NAT_mex|2021-05-13",
        "ID_CEC-22-7079|ST_1|CODE_09003|SX_M|RISK_3|AGE_29|SES_2|SCO_3|CD4_1|DRUG_1|MET_NA|APP_1|RES_1|REC_0|VEN_NA|CL_481|NAT_mex|2022-04-06"
      ],
      "attributes":[
        "BULK"
      ]
    },
    {
      "source":2958,
      "target":2959,
      "directed":false,
      "length":0.0138846,
      "support":0.0,
      "removed":false,
      "sequences":[
        "ID_CEC-21-3639|ST_2|CODE_15025|SX_M|RISK_2|AGE_18|SES_2|SCO_2|CD4_2|DRUG_1|MET_NA|APP_1|RES_1|REC_1|VEN_0|CL_NA|NAT_mex|2021-05-13",
        "ID_CEC-22-8368|ST_1|CODE_09005|SX_M|RISK_3|AGE_32|SES_2|SCO_3|CD4_2|DRUG_1|MET_NA|APP_0|RES_1|REC_1|VEN_0|CL_NA|NAT_mex|2022-07-19"
      ],
      "attributes":[
        "BULK"
      ]
    },
    {
      "source":591,
      "target":592,
      "directed":false,
      "length":0.00352751,
      "support":0.0,
      "removed":false,
      "sequences":[
        "ID_CEC-21-3645|ST_1|CODE_09002|SX_M|RISK_3|AGE_31|SES_1|SCO_3|CD4_1|DRUG_0|MET_NA|APP_1|RES_4|REC_0|VEN_1|CL_44|NAT_mex|2021-05-14",
        "ID_CEC-21-5352|ST_1|CODE_09007|SX_M|RISK_1|AGE_27|SES_1|SCO_2|CD4_1|DRUG_1|MET_NA|APP_0|RES_4|REC_0|VEN_0|CL_44|NAT_mex|2021-10-26"
      ],
      "attributes":[
        "BULK"
      ]
    },
    {
      "source":2182,
      "target":2183,
      "directed":false,
      "length":0.00140875,
      "support":0.0,
      "removed":false,
      "sequences":[
        "ID_CEC-21-3647|ST_1|CODE_07106|SX_M|RISK_3|AGE_58|SES_2|SCO_3|CD4_2|DRUG_1|MET_NA|APP_1|RES_1|REC_1|VEN_1|CL_410|NAT_mex|2021-05-14",
        "ID_CEC-22-6102|ST_1|CODE_09003|SX_M|RISK_3|AGE_26|SES_2|SCO_3|CD4_2|DRUG_1|MET_NA|APP_1|RES_1|REC_0|VEN_1|CL_410|NAT_mex|2022-01-13"
      ],
      "attributes":[
        "BULK"
      ]
    },
    {
      "source":2182,
      "target":2184,
      "directed":false,
      "length":0.00140875,
      "support":0.0,
      "removed":false,
      "sequences":[
        "ID_CEC-21-3647|ST_1|CODE_07106|SX_M|RISK_3|AGE_58|SES_2|SCO_3|CD4_2|DRUG_1|MET_NA|APP_1|RES_1|REC_1|VEN_1|CL_410|NAT_mex|2021-05-14",
        "ID_CEC-22-7372|ST_1|CODE_09015|SX_M|RISK_3|AGE_30|SES_2|SCO_3|CD4_2|DRUG_1|MET_NA|APP_0|RES_1|REC_0|VEN_0|CL_410|NAT_mex|2022-05-04"
      ],
      "attributes":[
        "BULK"
      ]
    },
    {
      "source":1693,
      "target":1692,
      "directed":false,
      "length":0.00388067,
      "support":0.0,
      "removed":false,
      "sequences":[
        "ID_CEC-21-3653|ST_1|CODE_09005|SX_M|RISK_3|AGE_22|SES_1|SCO_2|CD4_2|DRUG_1|MET_NA|APP_1|RES_2|REC_0|VEN_0|CL_510|NAT_mex|2021-05-18",
        "ID_CEC-21-4980|ST_1|CODE_09015|SX_M|RISK_3|AGE_24|SES_2|SCO_2|CD4_1|DRUG_1|MET_NA|APP_1|RES_2|REC_0|VEN_1|CL_510|NAT_mex|2021-09-27"
      ],
      "attributes":[
        "BULK"
      ]
    },
    {
      "source":1693,
      "target":1694,
      "directed":false,
      "length":0.0106622,
      "support":0.0,
      "removed":false,
      "sequences":[
        "ID_CEC-21-3653|ST_1|CODE_09005|SX_M|RISK_3|AGE_22|SES_1|SCO_2|CD4_2|DRUG_1|MET_NA|APP_1|RES_2|REC_0|VEN_0|CL_510|NAT_mex|2021-05-18",
        "ID_CEC-21-5106|ST_1|CODE_09007|SX_M|RISK_3|AGE_32|SES_1|SCO_2|CD4_1|DRUG_0|MET_NA|APP_1|RES_2|REC_0|VEN_1|CL_510|NAT_mex|2021-10-05"
      ],
      "attributes":[
        "BULK"
      ]
    },
    {
      "source":1693,
      "target":1695,
      "directed":false,
      "length":0.0124576,
      "support":0.0,
      "removed":false,
      "sequences":[
        "ID_CEC-21-3653|ST_1|CODE_09005|SX_M|RISK_3|AGE_22|SES_1|SCO_2|CD4_2|DRUG_1|MET_NA|APP_1|RES_2|REC_0|VEN_0|CL_510|NAT_mex|2021-05-18",
        "ID_CEC-21-5315|ST_1|CODE_09007|SX_M|RISK_3|AGE_31|SES_1|SCO_2|CD4_2|DRUG_0|MET_NA|APP_0|RES_2|REC_0|VEN_1|CL_510|NAT_mex|2021-10-22"
      ],
      "attributes":[
        "BULK"
      ]
    },
    {
      "source":2158,
      "target":2159,
      "directed":false,
      "length":0.00317331,
      "support":0.0,
      "removed":false,
      "sequences":[
        "ID_CEC-21-3659|ST_1|CODE_09014|SX_M|RISK_3|AGE_29|SES_3|SCO_3|CD4_3|DRUG_1|MET_NA|APP_1|RES_2|REC_0|VEN_1|CL_638|NAT_mex|2021-05-18",
        "ID_CEC-21-4943|ST_1|CODE_09010|SX_M|RISK_3|AGE_28|SES_1|SCO_2|CD4_2|DRUG_0|MET_NA|APP_1|RES_2|REC_0|VEN_0|CL_638|NAT_mex|2021-09-23"
      ],
      "attributes":[
        "BULK"
      ]
    },
    {
      "source":2960,
      "target":2961,
      "directed":false,
      "length":0.0102957,
      "support":0.0,
      "removed":false,
      "sequences":[
        "ID_CEC-21-3660|ST_1|CODE_09004|SX_M|RISK_3|AGE_25|SES_2|SCO_2|CD4_2|DRUG_0|MET_NA|APP_1|RES_2|REC_1|VEN_1|CL_479|NAT_mex|2021-05-18",
        "ID_CEC-22-7224|ST_1|CODE_09016|SX_M|RISK_3|AGE_38|SES_2|SCO_3|CD4_3|DRUG_0|MET_NA|APP_1|RES_1|REC_1|VEN_0|CL_479|NAT_mex|2022-04-21"
      ],
      "attributes":[
        "BULK"
      ]
    },
    {
      "source":134,
      "target":135,
      "directed":false,
      "length":0.00282213,
      "support":0.0,
      "removed":false,
      "sequences":[
        "ID_CEC-21-3663|ST_1|CODE_07106|SX_M|RISK_3|AGE_20|SES_2|SCO_2|CD4_2|DRUG_1|MET_NA|APP_0|RES_1|REC_0|VEN_1|CL_62|NAT_mex|2021-05-18",
        "ID_CEC-21-3693|ST_1|CODE_09008|SX_M|RISK_3|AGE_28|SES_2|SCO_3|CD4_3|DRUG_0|MET_NA|APP_0|RES_1|REC_0|VEN_0|CL_62|NAT_mex|2021-05-19"
      ],
      "attributes":[
        "BULK"
      ]
    },
    {
      "source":134,
      "target":136,
      "directed":false,
      "length":0.000703787,
      "support":0.0,
      "removed":false,
      "sequences":[
        "ID_CEC-21-3663|ST_1|CODE_07106|SX_M|RISK_3|AGE_20|SES_2|SCO_2|CD4_2|DRUG_1|MET_NA|APP_0|RES_1|REC_0|VEN_1|CL_62|NAT_mex|2021-05-18",
        "ID_CEC-21-3794|ST_1|CODE_07106|SX_M|RISK_3|AGE_35|SES_1|SCO_2|CD4_2|DRUG_1|MET_NA|APP_1|RES_1|REC_1|VEN_1|CL_62|NAT_mex|2021-05-26"
      ],
      "attributes":[
        "BULK"
      ]
    },
    {
      "source":134,
      "target":137,
      "directed":false,
      "length":0.00530257,
      "support":0.0,
      "removed":false,
      "sequences":[
        "ID_CEC-21-3663|ST_1|CODE_07106|SX_M|RISK_3|AGE_20|SES_2|SCO_2|CD4_2|DRUG_1|MET_NA|APP_0|RES_1|REC_0|VEN_1|CL_62|NAT_mex|2021-05-18",
        "ID_CEC-21-3828|ST_1|CODE_09015|SX_M|RISK_3|AGE_31|SES_2|SCO_3|CD4_1|DRUG_NA|MET_NA|APP_1|RES_1|REC_0|VEN_1|CL_62|NAT_mex|2021-06-01"
      ],
      "attributes":[
        "BULK"
      ]
    },
    {
      "source":134,
      "target":138,
      "directed":false,
      "length":0.00530257,
      "support":0.0,
      "removed":false,
      "sequences":[
        "ID_CEC-21-3663|ST_1|CODE_07106|SX_M|RISK_3|AGE_20|SES_2|SCO_2|CD4_2|DRUG_1|MET_NA|APP_0|RES_1|REC_0|VEN_1|CL_62|NAT_mex|2021-05-18",
        "ID_CEC-21-3838|ST_2|CODE_15025|SX_M|RISK_3|AGE_22|SES_2|SCO_2|CD4_2|DRUG_1|MET_NA|APP_1|RES_1|REC_0|VEN_1|CL_62|NAT_mex|2021-06-01"
      ],
      "attributes":[
        "BULK"
      ]
    },
    {
      "source":134,
      "target":139,
      "directed":false,
      "length":0.00105606,
      "support":0.0,
      "removed":false,
      "sequences":[
        "ID_CEC-21-3663|ST_1|CODE_07106|SX_M|RISK_3|AGE_20|SES_2|SCO_2|CD4_2|DRUG_1|MET_NA|APP_0|RES_1|REC_0|VEN_1|CL_62|NAT_mex|2021-05-18",
        "ID_CEC-21-4534|ST_1|CODE_09015|SX_M|RISK_3|AGE_24|SES_2|SCO_3|CD4_2|DRUG_1|MET_NA|APP_1|RES_1|REC_0|VEN_1|CL_62|NAT_mex|2021-08-11"
      ],
      "attributes":[
        "BULK"
      ]
    },
    {
      "source":134,
      "target":140,
      "directed":false,
      "length":0.00708293,
      "support":0.0,
      "removed":false,
      "sequences":[
        "ID_CEC-21-3663|ST_1|CODE_07106|SX_M|RISK_3|AGE_20|SES_2|SCO_2|CD4_2|DRUG_1|MET_NA|APP_0|RES_1|REC_0|VEN_1|CL_62|NAT_mex|2021-05-18",
        "ID_CEC-21-5502|ST_1|CODE_09007|SX_M|RISK_3|AGE_22|SES_2|SCO_2|CD4_2|DRUG_1|MET_NA|APP_1|RES_1|REC_1|VEN_1|CL_62|NAT_mex|2021-11-09"
      ],
      "attributes":[
        "BULK"
      ]
    },
    {
      "source":134,
      "target":141,
      "directed":false,
      "length":0.00671976,
      "support":0.0,
      "removed":false,
      "sequences":[
        "ID_CEC-21-3663|ST_1|CODE_07106|SX_M|RISK_3|AGE_20|SES_2|SCO_2|CD4_2|DRUG_1|MET_NA|APP_0|RES_1|REC_0|VEN_1|CL_62|NAT_mex|2021-05-18",
        "ID_CEC-22-6059|ST_1|CODE_09012|SX_M|RISK_3|AGE_26|SES_2|SCO_2|CD4_1|DRUG_1|MET_NA|APP_1|RES_1|REC_0|VEN_1|CL_62|NAT_mex|2022-01-10"
      ],
      "attributes":[
        "BULK"
      ]
    },
    {
      "source":134,
      "target":142,
      "directed":false,
      "length":0.00494533,
      "support":0.0,
      "removed":false,
      "sequences":[
        "ID_CEC-21-3663|ST_1|CODE_07106|SX_M|RISK_3|AGE_20|SES_2|SCO_2|CD4_2|DRUG_1|MET_NA|APP_0|RES_1|REC_0|VEN_1|CL_62|NAT_mex|2021-05-18",
        "ID_CEC-22-6585|ST_2|CODE_15058|SX_M|RISK_3|AGE_35|SES_1|SCO_3|CD4_1|DRUG_1|MET_NA|APP_NA|RES_1|REC_0|VEN_0|CL_62|NAT_mex|2022-02-24"
      ],
      "attributes":[
        "BULK"
      ]
    },
    {
      "source":134,
      "target":143,
      "directed":false,
      "length":0.00353146,
      "support":0.0,
      "removed":false,
      "sequences":[
        "ID_CEC-21-3663|ST_1|CODE_07106|SX_M|RISK_3|AGE_20|SES_2|SCO_2|CD4_2|DRUG_1|MET_NA|APP_0|RES_1|REC_0|VEN_1|CL_62|NAT_mex|2021-05-18",
        "ID_CEC-22-6719|ST_1|CODE_09015|SX_M|RISK_3|AGE_29|SES_1|SCO_2|CD4_1|DRUG_0|MET_NA|APP_1|RES_1|REC_0|VEN_0|CL_62|NAT_mex|2022-03-07"
      ],
      "attributes":[
        "BULK"
      ]
    },
    {
      "source":134,
      "target":144,
      "directed":false,
      "length":0.00601272,
      "support":0.0,
      "removed":false,
      "sequences":[
        "ID_CEC-21-3663|ST_1|CODE_07106|SX_M|RISK_3|AGE_20|SES_2|SCO_2|CD4_2|DRUG_1|MET_NA|APP_0|RES_1|REC_0|VEN_1|CL_62|NAT_mex|2021-05-18",
        "ID_CEC-22-9694|ST_1|CODE_09005|SX_M|RISK_3|AGE_26|SES_2|SCO_3|CD4_2|DRUG_1|MET_NA|APP_1|RES_1|REC_0|VEN_1|CL_62|NAT_mex|2022-11-28"
      ],
      "attributes":[
        "BULK"
      ]
    },
    {
      "source":2962,
      "target":2963,
      "directed":false,
      "length":0.00423726,
      "support":0.0,
      "removed":false,
      "sequences":[
        "ID_CEC-21-3664|ST_1|CODE_09010|SX_M|RISK_3|AGE_23|SES_1|SCO_2|CD4_2|DRUG_1|MET_NA|APP_0|RES_1|REC_1|VEN_0|CL_1017|NAT_mex|2021-05-18",
        "ID_CEC-22-8538|ST_1|CODE_09012|SX_M|RISK_3|AGE_21|SES_2|SCO_2|CD4_1|DRUG_1|MET_NA|APP_1|RES_1|REC_0|VEN_0|CL_1017|NAT_mex|2022-08-09"
      ],
      "attributes":[
        "BULK"
      ]
    },
    {
      "source":2185,
      "target":2186,
      "directed":false,
      "length":0.00352924,
      "support":0.0,
      "removed":false,
      "sequences":[
        "ID_CEC-21-3666|ST_1|CODE_09015|SX_M|RISK_3|AGE_31|SES_2|SCO_3|CD4_1|DRUG_1|MET_NA|APP_1|RES_1|REC_0|VEN_1|CL_644|NAT_mex|2021-05-18",
        "ID_CEC-21-3847|ST_2|CODE_15033|SX_M|RISK_3|AGE_24|SES_1|SCO_3|CD4_2|DRUG_1|MET_NA|APP_1|RES_1|REC_0|VEN_0|CL_644|NAT_mex|2021-06-02"
      ],
      "attributes":[
        "BULK"
      ]
    },
    {
      "source":2185,
      "target":2187,
      "directed":false,
      "length":0.00246812,
      "support":0.0,
      "removed":false,
      "sequences":[
        "ID_CEC-21-3666|ST_1|CODE_09015|SX_M|RISK_3|AGE_31|SES_2|SCO_3|CD4_1|DRUG_1|MET_NA|APP_1|RES_1|REC_0|VEN_1|CL_644|NAT_mex|2021-05-18",
        "ID_CEC-21-3877|ST_2|CODE_15033|SX_M|RISK_3|AGE_26|SES_2|SCO_3|CD4_1|DRUG_0|MET_NA|APP_1|RES_1|REC_0|VEN_0|CL_644|NAT_mex|2021-06-04"
      ],
      "attributes":[
        "BULK"
      ]
    },
    {
      "source":2964,
      "target":2965,
      "directed":false,
      "length":0.0138912,
      "support":0.0,
      "removed":false,
      "sequences":[
        "ID_CEC-21-3669|ST_2|CODE_15057|SX_M|RISK_3|AGE_23|SES_2|SCO_2|CD4_1|DRUG_0|MET_NA|APP_0|RES_1|REC_0|VEN_0|CL_1018|NAT_mex|2021-05-18",
        "ID_CEC-21-3670|ST_2|CODE_15057|SX_M|RISK_3|AGE_25|SES_2|SCO_3|CD4_2|DRUG_1|MET_NA|APP_0|RES_1|REC_0|VEN_0|CL_1018|NAT_mex|2021-05-18"
      ],
      "attributes":[
        "BULK"
      ]
    },
    {
      "source":2188,
      "target":2190,
      "directed":false,
      "length":0.00353055,
      "support":0.0,
      "removed":false,
      "sequences":[
        "ID_CEC-21-3675|ST_2|CODE_15057|SX_M|RISK_3|AGE_22|SES_1|SCO_2|CD4_2|DRUG_1|MET_NA|APP_1|RES_2|REC_0|VEN_1|CL_1019|NAT_mex|2021-05-18",
        "ID_CEC-22-6947|ST_1|CODE_09002|SX_M|RISK_3|AGE_21|SES_2|SCO_2|CD4_2|DRUG_1|MET_NA|APP_1|RES_2|REC_0|VEN_0|CL_1019|NAT_mex|2022-03-25"
      ],
      "attributes":[
        "BULK"
      ]
    },
    {
      "source":1326,
      "target":1327,
      "directed":false,
      "length":0.00992155,
      "support":0.0,
      "removed":false,
      "sequences":[
        "ID_CEC-21-3676|ST_1|CODE_09015|SX_M|RISK_3|AGE_29|SES_2|SCO_2|CD4_1|DRUG_1|MET_NA|APP_1|RES_1|REC_0|VEN_0|CL_46|NAT_mex|2021-05-18",
        "ID_CEC-21-4488|ST_2|CODE_15029|SX_M|RISK_3|AGE_31|SES_1|SCO_2|CD4_1|DRUG_0|MET_NA|APP_0|RES_5|REC_0|VEN_1|CL_46|NAT_mex|2021-08-06"
      ],
      "attributes":[
        "BULK"
      ]
    },
    {
      "source":1326,
      "target":1328,
      "directed":false,
      "length":0.0113551,
      "support":0.0,
      "removed":false,
      "sequences":[
        "ID_CEC-21-3676|ST_1|CODE_09015|SX_M|RISK_3|AGE_29|SES_2|SCO_2|CD4_1|DRUG_1|MET_NA|APP_1|RES_1|REC_0|VEN_0|CL_46|NAT_mex|2021-05-18",
        "ID_CEC-21-5287|ST_1|CODE_09007|SX_M|RISK_3|AGE_28|SES_2|SCO_2|CD4_1|DRUG_1|MET_NA|APP_1|RES_1|REC_0|VEN_0|CL_46|NAT_mex|2021-10-20"
      ],
      "attributes":[
        "BULK"
      ]
    },
    {
      "source":1326,
      "target":1329,
      "directed":false,
      "length":0.0127879,
      "support":0.0,
      "removed":false,
      "sequences":[
        "ID_CEC-21-3676|ST_1|CODE_09015|SX_M|RISK_3|AGE_29|SES_2|SCO_2|CD4_1|DRUG_1|MET_NA|APP_1|RES_1|REC_0|VEN_0|CL_46|NAT_mex|2021-05-18",
        "ID_CEC-21-5288|ST_2|CODE_15070|SX_M|RISK_3|AGE_25|SES_1|SCO_2|CD4_1|DRUG_1|MET_NA|APP_0|RES_1|REC_0|VEN_0|CL_46|NAT_NA|2021-10-20"
      ],
      "attributes":[
        "BULK"
      ]
    },
    {
      "source":1613,
      "target":1614,
      "directed":false,
      "length":0.0138915,
      "support":0.0,
      "removed":false,
      "sequences":[
        "ID_CEC-21-3688|ST_1|CODE_09007|SX_M|RISK_2|AGE_29|SES_2|SCO_3|CD4_2|DRUG_0|MET_NA|APP_1|RES_1|REC_0|VEN_1|CL_494|NAT_mex|2021-05-18",
        "ID_CEC-21-5364|ST_1|CODE_09007|SX_M|RISK_2|AGE_35|SES_2|SCO_2|CD4_1|DRUG_0|MET_NA|APP_NA|RES_1|REC_0|VEN_NA|CL_494|NAT_mex|2021-10-27"
      ],
      "attributes":[
        "BULK"
      ]
    },
    {
      "source":1613,
      "target":1615,
      "directed":false,
      "length":0.00814975,
      "support":0.0,
      "removed":false,
      "sequences":[
        "ID_CEC-21-3688|ST_1|CODE_09007|SX_M|RISK_2|AGE_29|SES_2|SCO_3|CD4_2|DRUG_0|MET_NA|APP_1|RES_1|REC_0|VEN_1|CL_494|NAT_mex|2021-05-18",
        "ID_CEC-22-8063|ST_1|CODE_09003|SX_M|RISK_2|AGE_61|SES_2|SCO_3|CD4_2|DRUG_0|MET_NA|APP_0|RES_1|REC_0|VEN_1|CL_494|NAT_mex|2022-06-27"
      ],
      "attributes":[
        "BULK"
      ]
    },
    {
      "source":1266,
      "target":1268,
      "directed":false,
      "length":0.0131607,
      "support":0.0,
      "removed":false,
      "sequences":[
        "ID_CEC-21-3690|ST_2|CODE_15070|SX_M|RISK_3|AGE_24|SES_1|SCO_2|CD4_2|DRUG_0|MET_NA|APP_NA|RES_1|REC_0|VEN_NA|CL_446|NAT_mex|2021-05-18",
        "ID_CEC-22-9207|ST_1|CODE_09011|SX_M|RISK_2|AGE_20|SES_2|SCO_2|CD4_2|DRUG_1|MET_NA|APP_1|RES_1|REC_1|VEN_0|CL_446|NAT_mex|2022-10-04"
      ],
      "attributes":[
        "BULK"
      ]
    },
    {
      "source":135,
      "target":136,
      "directed":false,
      "length":0.00317541,
      "support":0.0,
      "removed":false,
      "sequences":[
        "ID_CEC-21-3693|ST_1|CODE_09008|SX_M|RISK_3|AGE_28|SES_2|SCO_3|CD4_3|DRUG_0|MET_NA|APP_0|RES_1|REC_0|VEN_0|CL_62|NAT_mex|2021-05-19",
        "ID_CEC-21-3794|ST_1|CODE_07106|SX_M|RISK_3|AGE_35|SES_1|SCO_2|CD4_2|DRUG_1|MET_NA|APP_1|RES_1|REC_1|VEN_1|CL_62|NAT_mex|2021-05-26"
      ],
      "attributes":[
        "BULK"
      ]
    },
    {
      "source":135,
      "target":137,
      "directed":false,
      "length":0.00566223,
      "support":0.0,
      "removed":false,
      "sequences":[
        "ID_CEC-21-3693|ST_1|CODE_09008|SX_M|RISK_3|AGE_28|SES_2|SCO_3|CD4_3|DRUG_0|MET_NA|APP_0|RES_1|REC_0|VEN_0|CL_62|NAT_mex|2021-05-19",
        "ID_CEC-21-3828|ST_1|CODE_09015|SX_M|RISK_3|AGE_31|SES_2|SCO_3|CD4_1|DRUG_NA|MET_NA|APP_1|RES_1|REC_0|VEN_1|CL_62|NAT_mex|2021-06-01"
      ],
      "attributes":[
        "BULK"
      ]
    },
    {
      "source":135,
      "target":138,
      "directed":false,
      "length":0.00566223,
      "support":0.0,
      "removed":false,
      "sequences":[
        "ID_CEC-21-3693|ST_1|CODE_09008|SX_M|RISK_3|AGE_28|SES_2|SCO_3|CD4_3|DRUG_0|MET_NA|APP_0|RES_1|REC_0|VEN_0|CL_62|NAT_mex|2021-05-19",
        "ID_CEC-21-3838|ST_2|CODE_15025|SX_M|RISK_3|AGE_22|SES_2|SCO_2|CD4_2|DRUG_1|MET_NA|APP_1|RES_1|REC_0|VEN_1|CL_62|NAT_mex|2021-06-01"
      ],
      "attributes":[
        "BULK"
      ]
    },
    {
      "source":135,
      "target":139,
      "directed":false,
      "length":0.00388479,
      "support":0.0,
      "removed":false,
      "sequences":[
        "ID_CEC-21-3693|ST_1|CODE_09008|SX_M|RISK_3|AGE_28|SES_2|SCO_3|CD4_3|DRUG_0|MET_NA|APP_0|RES_1|REC_0|VEN_0|CL_62|NAT_mex|2021-05-19",
        "ID_CEC-21-4534|ST_1|CODE_09015|SX_M|RISK_3|AGE_24|SES_2|SCO_3|CD4_2|DRUG_1|MET_NA|APP_1|RES_1|REC_0|VEN_1|CL_62|NAT_mex|2021-08-11"
      ],
      "attributes":[
        "BULK"
      ]
    },
    {
      "source":135,
      "target":140,
      "directed":false,
      "length":0.00744013,
      "support":0.0,
      "removed":false,
      "sequences":[
        "ID_CEC-21-3693|ST_1|CODE_09008|SX_M|RISK_3|AGE_28|SES_2|SCO_3|CD4_3|DRUG_0|MET_NA|APP_0|RES_1|REC_0|VEN_0|CL_62|NAT_mex|2021-05-19",
        "ID_CEC-21-5502|ST_1|CODE_09007|SX_M|RISK_3|AGE_22|SES_2|SCO_2|CD4_2|DRUG_1|MET_NA|APP_1|RES_1|REC_1|VEN_1|CL_62|NAT_mex|2021-11-09"
      ],
      "attributes":[
        "BULK"
      ]
    },
    {
      "source":135,
      "target":141,
      "directed":false,
      "length":0.00601118,
      "support":0.0,
      "removed":false,
      "sequences":[
        "ID_CEC-21-3693|ST_1|CODE_09008|SX_M|RISK_3|AGE_28|SES_2|SCO_3|CD4_3|DRUG_0|MET_NA|APP_0|RES_1|REC_0|VEN_0|CL_62|NAT_mex|2021-05-19",
        "ID_CEC-22-6059|ST_1|CODE_09012|SX_M|RISK_3|AGE_26|SES_2|SCO_2|CD4_1|DRUG_1|MET_NA|APP_1|RES_1|REC_0|VEN_1|CL_62|NAT_mex|2022-01-10"
      ],
      "attributes":[
        "BULK"
      ]
    },
    {
      "source":135,
      "target":142,
      "directed":false,
      "length":0.0117391,
      "support":0.0,
      "removed":false,
      "sequences":[
        "ID_CEC-21-3693|ST_1|CODE_09008|SX_M|RISK_3|AGE_28|SES_2|SCO_3|CD4_3|DRUG_0|MET_NA|APP_0|RES_1|REC_0|VEN_0|CL_62|NAT_mex|2021-05-19",
        "ID_CEC-22-6585|ST_2|CODE_15058|SX_M|RISK_3|AGE_35|SES_1|SCO_3|CD4_1|DRUG_1|MET_NA|APP_NA|RES_1|REC_0|VEN_0|CL_62|NAT_mex|2022-02-24"
      ],
      "attributes":[
        "BULK"
      ]
    },
    {
      "source":135,
      "target":143,
      "directed":false,
      "length":0.00318224,
      "support":0.0,
      "removed":false,
      "sequences":[
        "ID_CEC-21-3693|ST_1|CODE_09008|SX_M|RISK_3|AGE_28|SES_2|SCO_3|CD4_3|DRUG_0|MET_NA|APP_0|RES_1|REC_0|VEN_0|CL_62|NAT_mex|2021-05-19",
        "ID_CEC-22-6719|ST_1|CODE_09015|SX_M|RISK_3|AGE_29|SES_1|SCO_2|CD4_1|DRUG_0|MET_NA|APP_1|RES_1|REC_0|VEN_0|CL_62|NAT_mex|2022-03-07"
      ],
      "attributes":[
        "BULK"
      ]
    },
    {
      "source":135,
      "target":144,
      "directed":false,
      "length":0.00672711,
      "support":0.0,
      "removed":false,
      "sequences":[
        "ID_CEC-21-3693|ST_1|CODE_09008|SX_M|RISK_3|AGE_28|SES_2|SCO_3|CD4_3|DRUG_0|MET_NA|APP_0|RES_1|REC_0|VEN_0|CL_62|NAT_mex|2021-05-19",
        "ID_CEC-22-9694|ST_1|CODE_09005|SX_M|RISK_3|AGE_26|SES_2|SCO_3|CD4_2|DRUG_1|MET_NA|APP_1|RES_1|REC_0|VEN_1|CL_62|NAT_mex|2022-11-28"
      ],
      "attributes":[
        "BULK"
      ]
    },
    {
      "source":2966,
      "target":2967,
      "directed":false,
      "length":0.0131848,
      "support":0.0,
      "removed":false,
      "sequences":[
        "ID_CEC-21-3695|ST_1|CODE_09015|SX_M|RISK_3|AGE_27|SES_1|SCO_3|CD4_2|DRUG_0|MET_NA|APP_1|RES_2|REC_0|VEN_0|CL_1021|NAT_mex|2021-05-19",
        "ID_CEC-22-8875|ST_1|CODE_07106|SX_M|RISK_3|AGE_39|SES_2|SCO_3|CD4_2|DRUG_1|MET_NA|APP_0|RES_2|REC_0|VEN_0|CL_1021|NAT_mex|2022-09-05"
      ],
      "attributes":[
        "BULK"
      ]
    },
    {
      "source":1696,
      "target":1697,
      "directed":false,
      "length":0.00211336,
      "support":0.0,
      "removed":false,
      "sequences":[
        "ID_CEC-21-3697|ST_1|CODE_09016|SX_F|RISK_1|AGE_21|SES_2|SCO_2|CD4_2|DRUG_0|MET_NA|APP_NA|RES_1|REC_0|VEN_NA|CL_511|NAT_mex|2021-05-19",
        "ID_CEC-21-3698|ST_1|CODE_09016|SX_M|RISK_NA|AGE_38|SES_NA|SCO_NA|CD4_1|DRUG_NA|MET_NA|APP_NA|RES_1|REC_0|VEN_NA|CL_511|NAT_NA|2021-05-19"
      ],
      "attributes":[
        "BULK"
      ]
    },
    {
      "source":1696,
      "target":1698,
      "directed":false,
      "length":0.00565264,
      "support":0.0,
      "removed":false,
      "sequences":[
        "ID_CEC-21-3697|ST_1|CODE_09016|SX_F|RISK_1|AGE_21|SES_2|SCO_2|CD4_2|DRUG_0|MET_NA|APP_NA|RES_1|REC_0|VEN_NA|CL_511|NAT_mex|2021-05-19",
        "ID_CEC-21-3733|ST_1|CODE_09016|SX_F|RISK_1|AGE_36|SES_2|SCO_3|CD4_3|DRUG_0|MET_NA|APP_NA|RES_1|REC_0|VEN_NA|CL_511|NAT_mex|2021-05-21"
      ],
      "attributes":[
        "BULK"
      ]
    },
    {
      "source":1696,
      "target":1699,
      "directed":false,
      "length":0.0131627,
      "support":0.0,
      "removed":false,
      "sequences":[
        "ID_CEC-21-3697|ST_1|CODE_09016|SX_F|RISK_1|AGE_21|SES_2|SCO_2|CD4_2|DRUG_0|MET_NA|APP_NA|RES_1|REC_0|VEN_NA|CL_511|NAT_mex|2021-05-19",
        "ID_CEC-21-4258|ST_1|CODE_07106|SX_F|RISK_1|AGE_36|SES_1|SCO_3|CD4_1|DRUG_0|MET_NA|APP_NA|RES_1|REC_0|VEN_NA|CL_511|NAT_mex|2021-07-09"
      ],
      "attributes":[
        "BULK"
      ]
    },
    {
      "source":1697,
      "target":1698,
      "directed":false,
      "length":0.00246627,
      "support":0.0,
      "removed":false,
      "sequences":[
        "ID_CEC-21-3698|ST_1|CODE_09016|SX_M|RISK_NA|AGE_38|SES_NA|SCO_NA|CD4_1|DRUG_NA|MET_NA|APP_NA|RES_1|REC_0|VEN_NA|CL_511|NAT_NA|2021-05-19",
        "ID_CEC-21-3733|ST_1|CODE_09016|SX_F|RISK_1|AGE_36|SES_2|SCO_3|CD4_3|DRUG_0|MET_NA|APP_NA|RES_1|REC_0|VEN_NA|CL_511|NAT_mex|2021-05-21"
      ],
      "attributes":[
        "BULK"
      ]
    },
    {
      "source":1697,
      "target":1699,
      "directed":false,
      "length":0.00957454,
      "support":0.0,
      "removed":false,
      "sequences":[
        "ID_CEC-21-3698|ST_1|CODE_09016|SX_M|RISK_NA|AGE_38|SES_NA|SCO_NA|CD4_1|DRUG_NA|MET_NA|APP_NA|RES_1|REC_0|VEN_NA|CL_511|NAT_NA|2021-05-19",
        "ID_CEC-21-4258|ST_1|CODE_07106|SX_F|RISK_1|AGE_36|SES_1|SCO_3|CD4_1|DRUG_0|MET_NA|APP_NA|RES_1|REC_0|VEN_NA|CL_511|NAT_mex|2021-07-09"
      ],
      "attributes":[
        "BULK"
      ]
    },
    {
      "source":526,
      "target":527,
      "directed":false,
      "length":0.0131425,
      "support":0.0,
      "removed":false,
      "sequences":[
        "ID_CEC-21-3700|ST_1|CODE_09014|SX_M|RISK_3|AGE_37|SES_2|SCO_3|CD4_1|DRUG_0|MET_NA|APP_0|RES_1|REC_0|VEN_0|CL_224|NAT_mex|2021-05-19",
        "ID_CEC-22-6256|ST_1|CODE_09010|SX_M|RISK_3|AGE_28|SES_2|SCO_3|CD4_1|DRUG_1|MET_NA|APP_1|RES_1|REC_0|VEN_1|CL_224|NAT_mex|2022-01-26"
      ],
      "attributes":[
        "BULK"
      ]
    },
    {
      "source":776,
      "target":777,
      "directed":false,
      "length":0.000703651,
      "support":0.0,
      "removed":false,
      "sequences":[
        "ID_CEC-21-3704|ST_1|CODE_09006|SX_M|RISK_3|AGE_23|SES_2|SCO_2|CD4_1|DRUG_0|MET_NA|APP_0|RES_1|REC_0|VEN_0|CL_164|NAT_mex|2021-05-19",
        "ID_CEC-21-3725|ST_2|CODE_15033|SX_M|RISK_3|AGE_23|SES_2|SCO_2|CD4_1|DRUG_0|MET_NA|APP_0|RES_1|REC_0|VEN_0|CL_164|NAT_mex|2021-05-20"
      ],
      "attributes":[
        "BULK"
      ]
    },
    {
      "source":776,
      "target":779,
      "directed":false,
      "length":0.0135288,
      "support":0.0,
      "removed":false,
      "sequences":[
        "ID_CEC-21-3704|ST_1|CODE_09006|SX_M|RISK_3|AGE_23|SES_2|SCO_2|CD4_1|DRUG_0|MET_NA|APP_0|RES_1|REC_0|VEN_0|CL_164|NAT_mex|2021-05-19",
        "ID_CEC-22-9244|ST_1|CODE_09015|SX_M|RISK_3|AGE_27|SES_2|SCO_1|CD4_2|DRUG_0|MET_NA|APP_1|RES_1|REC_0|VEN_0|CL_164|NAT_mex|2022-10-07"
      ],
      "attributes":[
        "BULK"
      ]
    },
    {
      "source":607,
      "target":611,
      "directed":false,
      "length":0.00995538,
      "support":0.0,
      "removed":false,
      "sequences":[
        "ID_CEC-21-3710|ST_1|CODE_09007|SX_M|RISK_3|AGE_20|SES_1|SCO_2|CD4_3|DRUG_1|MET_NA|APP_0|RES_6|REC_0|VEN_0|CL_248|NAT_mex|2021-05-19",
        "ID_CEC-22-9600|ST_1|CODE_09005|SX_M|RISK_3|AGE_22|SES_2|SCO_2|CD4_2|DRUG_1|MET_NA|APP_0|RES_6|REC_0|VEN_1|CL_248|NAT_mex|2022-11-15"
      ],
      "attributes":[
        "BULK"
      ]
    },
    {
      "source":274,
      "target":275,
      "directed":false,
      "length":0.0102971,
      "support":0.0,
      "removed":false,
      "sequences":[
        "ID_CEC-21-3712|ST_1|CODE_07106|SX_M|RISK_3|AGE_30|SES_1|SCO_3|CD4_2|DRUG_0|MET_NA|APP_0|RES_1|REC_1|VEN_0|CL_214|NAT_mex|2021-05-20",
        "ID_CEC-21-3792|ST_2|CODE_15109|SX_M|RISK_3|AGE_25|SES_1|SCO_3|CD4_1|DRUG_0|MET_NA|APP_1|RES_1|REC_0|VEN_1|CL_214|NAT_mex|2021-05-26"
      ],
      "attributes":[
        "BULK"
      ]
    },
    {
      "source":274,
      "target":276,
      "directed":false,
      "length":0.0103025,
      "support":0.0,
      "removed":false,
      "sequences":[
        "ID_CEC-21-3712|ST_1|CODE_07106|SX_M|RISK_3|AGE_30|SES_1|SCO_3|CD4_2|DRUG_0|MET_NA|APP_0|RES_1|REC_1|VEN_0|CL_214|NAT_mex|2021-05-20",
        "ID_CEC-21-5626|ST_2|CODE_15104|SX_M|RISK_3|AGE_40|SES_1|SCO_3|CD4_2|DRUG_0|MET_NA|APP_0|RES_1|REC_0|VEN_0|CL_214|NAT_mex|2021-11-22"
      ],
      "attributes":[
        "BULK"
      ]
    },
    {
      "source":274,
      "target":277,
      "directed":false,
      "length":0.0139202,
      "support":0.0,
      "removed":false,
      "sequences":[
        "ID_CEC-21-3712|ST_1|CODE_07106|SX_M|RISK_3|AGE_30|SES_1|SCO_3|CD4_2|DRUG_0|MET_NA|APP_0|RES_1|REC_1|VEN_0|CL_214|NAT_mex|2021-05-20",
        "ID_CEC-22-6146|ST_2|CODE_15059|SX_M|RISK_NA|AGE_27|SES_NA|SCO_NA|CD4_1|DRUG_NA|MET_NA|APP_NA|RES_1|REC_0|VEN_NA|CL_NA|NAT_NA|2022-01-17"
      ],
      "attributes":[
        "BULK"
      ]
    },
    {
      "source":274,
      "target":278,
      "directed":false,
      "length":0.0117658,
      "support":0.0,
      "removed":false,
      "sequences":[
        "ID_CEC-21-3712|ST_1|CODE_07106|SX_M|RISK_3|AGE_30|SES_1|SCO_3|CD4_2|DRUG_0|MET_NA|APP_0|RES_1|REC_1|VEN_0|CL_214|NAT_mex|2021-05-20",
        "ID_CEC-22-7752|ST_2|CODE_15109|SX_M|RISK_3|AGE_25|SES_1|SCO_2|CD4_2|DRUG_1|MET_NA|APP_1|RES_1|REC_0|VEN_0|CL_214|NAT_mex|2022-05-31"
      ],
      "attributes":[
        "BULK"
      ]
    },
    {
      "source":274,
      "target":279,
      "directed":false,
      "length":0.0113909,
      "support":0.0,
      "removed":false,
      "sequences":[
        "ID_CEC-21-3712|ST_1|CODE_07106|SX_M|RISK_3|AGE_30|SES_1|SCO_3|CD4_2|DRUG_0|MET_NA|APP_0|RES_1|REC_1|VEN_0|CL_214|NAT_mex|2021-05-20",
        "ID_CEC-22-7753|ST_2|CODE_15109|SX_M|RISK_3|AGE_23|SES_1|SCO_2|CD4_1|DRUG_1|MET_NA|APP_1|RES_1|REC_0|VEN_NA|CL_214|NAT_mex|2022-05-31"
      ],
      "attributes":[
        "BULK"
      ]
    },
    {
      "source":274,
      "target":280,
      "directed":false,
      "length":0.0103019,
      "support":0.0,
      "removed":false,
      "sequences":[
        "ID_CEC-21-3712|ST_1|CODE_07106|SX_M|RISK_3|AGE_30|SES_1|SCO_3|CD4_2|DRUG_0|MET_NA|APP_0|RES_1|REC_1|VEN_0|CL_214|NAT_mex|2021-05-20",
        "ID_CEC-22-8491|ST_2|CODE_15109|SX_M|RISK_3|AGE_26|SES_2|SCO_3|CD4_1|DRUG_1|MET_NA|APP_0|RES_1|REC_0|VEN_0|CL_214|NAT_mex|2022-08-04"
      ],
      "attributes":[
        "BULK"
      ]
    },
    {
      "source":1180,
      "target":1181,
      "directed":false,
      "length":0.00176034,
      "support":0.0,
      "removed":false,
      "sequences":[
        "ID_CEC-21-3714|ST_2|CODE_15013|SX_M|RISK_3|AGE_23|SES_2|SCO_3|CD4_2|DRUG_0|MET_NA|APP_1|RES_2|REC_0|VEN_0|CL_380|NAT_mex|2021-05-20",
        "ID_CEC-21-5558|ST_1|CODE_09005|SX_M|RISK_3|AGE_25|SES_1|SCO_3|CD4_1|DRUG_0|MET_NA|APP_1|RES_2|REC_0|VEN_1|CL_380|NAT_mex|2021-11-16"
      ],
      "attributes":[
        "BULK"
      ]
    },
    {
      "source":1180,
      "target":1182,
      "directed":false,
      "length":0.00423981,
      "support":0.0,
      "removed":false,
      "sequences":[
        "ID_CEC-21-3714|ST_2|CODE_15013|SX_M|RISK_3|AGE_23|SES_2|SCO_3|CD4_2|DRUG_0|MET_NA|APP_1|RES_2|REC_0|VEN_0|CL_380|NAT_mex|2021-05-20",
        "ID_CEC-21-5712|ST_1|CODE_09003|SX_M|RISK_3|AGE_28|SES_2|SCO_3|CD4_1|DRUG_0|MET_NA|APP_1|RES_2|REC_0|VEN_1|CL_380|NAT_mex|2021-11-26"
      ],
      "attributes":[
        "BULK"
      ]
    },
    {
      "source":1339,
      "target":1335,
      "directed":false,
      "length":0.013543,
      "support":0.0,
      "removed":false,
      "sequences":[
        "ID_CEC-21-3716|ST_2|CODE_15057|SX_M|RISK_3|AGE_18|SES_2|SCO_2|CD4_2|DRUG_1|MET_NA|APP_1|RES_1|REC_0|VEN_1|CL_451|NAT_mex|2021-05-20",
        "ID_CEC-22-6225|ST_2|CODE_15057|SX_M|RISK_3|AGE_21|SES_1|SCO_2|CD4_1|DRUG_1|MET_NA|APP_1|RES_3|REC_0|VEN_0|CL_451|NAT_mex|2022-01-24"
      ],
      "attributes":[
        "BULK"
      ]
    },
    {
      "source":2968,
      "target":2969,
      "directed":false,
      "length":0.010301,
      "support":0.0,
      "removed":false,
      "sequences":[
        "ID_CEC-21-3720|ST_1|CODE_09015|SX_M|RISK_3|AGE_29|SES_2|SCO_3|CD4_2|DRUG_1|MET_NA|APP_1|RES_1|REC_0|VEN_0|CL_1022|NAT_mex|2021-05-20",
        "ID_CEC-22-9089|ST_1|CODE_09002|SX_M|RISK_3|AGE_31|SES_1|SCO_3|CD4_2|DRUG_1|MET_NA|APP_1|RES_1|REC_0|VEN_0|CL_1022|NAT_mex|2022-09-26"
      ],
      "attributes":[
        "BULK"
      ]
    },
    {
      "source":2191,
      "target":2192,
      "directed":false,
      "length":0.0124603,
      "support":0.0,
      "removed":false,
      "sequences":[
        "ID_CEC-21-3723|ST_1|CODE_09007|SX_M|RISK_3|AGE_28|SES_2|SCO_3|CD4_1|DRUG_0|MET_NA|APP_1|RES_1|REC_0|VEN_0|CL_1023|NAT_mex|2021-05-20",
        "ID_CEC-22-8244|ST_1|CODE_09007|SX_M|RISK_3|AGE_31|SES_2|SCO_2|CD4_2|DRUG_1|MET_NA|APP_0|RES_1|REC_1|VEN_0|CL_1023|NAT_mex|2022-07-07"
      ],
      "attributes":[
        "BULK"
      ]
    },
    {
      "source":2191,
      "target":2193,
      "directed":false,
      "length":0.0106505,
      "support":0.0,
      "removed":false,
      "sequences":[
        "ID_CEC-21-3723|ST_1|CODE_09007|SX_M|RISK_3|AGE_28|SES_2|SCO_3|CD4_1|DRUG_0|MET_NA|APP_1|RES_1|REC_0|VEN_0|CL_1023|NAT_mex|2021-05-20",
        "ID_CEC-22-9356|ST_1|CODE_09006|SX_M|RISK_3|AGE_28|SES_1|SCO_3|CD4_2|DRUG_0|MET_NA|APP_0|RES_1|REC_1|VEN_0|CL_1023|NAT_mex|2022-10-20"
      ],
      "attributes":[
        "BULK"
      ]
    },
    {
      "source":1010,
      "target":1011,
      "directed":false,
      "length":0.0131517,
      "support":0.0,
      "removed":false,
      "sequences":[
        "ID_CEC-21-3724|ST_2|CODE_15033|SX_M|RISK_3|AGE_19|SES_3|SCO_2|CD4_2|DRUG_NA|MET_NA|APP_0|RES_2|REC_0|VEN_NA|CL_58|NAT_mex|2021-05-20",
        "ID_CEC-21-5449|ST_1|CODE_09015|SX_M|RISK_3|AGE_30|SES_2|SCO_2|CD4_1|DRUG_0|MET_NA|APP_1|RES_1|REC_0|VEN_0|CL_58|NAT_mex|2021-11-04"
      ],
      "attributes":[
        "BULK"
      ]
    },
    {
      "source":1010,
      "target":1013,
      "directed":false,
      "length":0.0135134,
      "support":0.0,
      "removed":false,
      "sequences":[
        "ID_CEC-21-3724|ST_2|CODE_15033|SX_M|RISK_3|AGE_19|SES_3|SCO_2|CD4_2|DRUG_NA|MET_NA|APP_0|RES_2|REC_0|VEN_NA|CL_58|NAT_mex|2021-05-20",
        "ID_CEC-22-9001|ST_1|CODE_09012|SX_M|RISK_3|AGE_35|SES_2|SCO_3|CD4_1|DRUG_0|MET_NA|APP_1|RES_1|REC_0|VEN_1|CL_58|NAT_mex|2022-09-19"
      ],
      "attributes":[
        "BULK"
      ]
    },
    {
      "source":777,
      "target":779,
      "directed":false,
      "length":0.013535,
      "support":0.0,
      "removed":false,
      "sequences":[
        "ID_CEC-21-3725|ST_2|CODE_15033|SX_M|RISK_3|AGE_23|SES_2|SCO_2|CD4_1|DRUG_0|MET_NA|APP_0|RES_1|REC_0|VEN_0|CL_164|NAT_mex|2021-05-20",
        "ID_CEC-22-9244|ST_1|CODE_09015|SX_M|RISK_3|AGE_27|SES_2|SCO_1|CD4_2|DRUG_0|MET_NA|APP_1|RES_1|REC_0|VEN_0|CL_164|NAT_mex|2022-10-07"
      ],
      "attributes":[
        "BULK"
      ]
    },
    {
      "source":2970,
      "target":2971,
      "directed":false,
      "length":0.00778427,
      "support":0.0,
      "removed":false,
      "sequences":[
        "ID_CEC-21-3732|ST_1|CODE_09013|SX_M|RISK_3|AGE_24|SES_2|SCO_3|CD4_2|DRUG_0|MET_NA|APP_0|RES_1|REC_0|VEN_0|CL_68|NAT_mex|2021-05-21",
        "ID_CEC-22-9070|ST_1|CODE_09013|SX_M|RISK_3|AGE_41|SES_2|SCO_3|CD4_1|DRUG_1|MET_NA|APP_1|RES_1|REC_0|VEN_1|CL_68|NAT_mex|2022-09-26"
      ],
      "attributes":[
        "BULK"
      ]
    },
    {
      "source":1698,
      "target":1699,
      "directed":false,
      "length":0.012441,
      "support":0.0,
      "removed":false,
      "sequences":[
        "ID_CEC-21-3733|ST_1|CODE_09016|SX_F|RISK_1|AGE_36|SES_2|SCO_3|CD4_3|DRUG_0|MET_NA|APP_NA|RES_1|REC_0|VEN_NA|CL_511|NAT_mex|2021-05-21",
        "ID_CEC-21-4258|ST_1|CODE_07106|SX_F|RISK_1|AGE_36|SES_1|SCO_3|CD4_1|DRUG_0|MET_NA|APP_NA|RES_1|REC_0|VEN_NA|CL_511|NAT_mex|2021-07-09"
      ],
      "attributes":[
        "BULK"
      ]
    },
    {
      "source":2972,
      "target":2973,
      "directed":false,
      "length":0.0117194,
      "support":0.0,
      "removed":false,
      "sequences":[
        "ID_CEC-21-3736|ST_1|CODE_09014|SX_M|RISK_3|AGE_29|SES_2|SCO_2|CD4_1|DRUG_1|MET_NA|APP_0|RES_1|REC_0|VEN_0|CL_512|NAT_mex|2021-05-21",
        "ID_CEC-21-5816|ST_1|CODE_09006|SX_M|RISK_3|AGE_31|SES_2|SCO_3|CD4_1|DRUG_1|MET_NA|APP_1|RES_1|REC_0|VEN_1|CL_512|NAT_mex|2021-12-06"
      ],
      "attributes":[
        "BULK"
      ]
    },
    {
      "source":2974,
      "target":2975,
      "directed":false,
      "length":0.00814689,
      "support":0.0,
      "removed":false,
      "sequences":[
        "ID_CEC-21-3740|ST_2|CODE_15104|SX_M|RISK_3|AGE_25|SES_1|SCO_2|CD4_1|DRUG_0|MET_NA|APP_1|RES_1|REC_0|VEN_NA|CL_1278|NAT_mex|2021-05-21",
        "ID_CEC-22-9750|ST_2|CODE_15057|SX_M|RISK_3|AGE_24|SES_2|SCO_2|CD4_2|DRUG_1|MET_NA|APP_0|RES_1|REC_0|VEN_0|CL_1278|NAT_mex|2022-12-05"
      ],
      "attributes":[
        "BULK"
      ]
    },
    {
      "source":2194,
      "target":2195,
      "directed":false,
      "length":0.00565768,
      "support":0.0,
      "removed":false,
      "sequences":[
        "ID_CEC-21-3743|ST_1|CODE_09003|SX_M|RISK_3|AGE_38|SES_2|SCO_3|CD4_2|DRUG_1|MET_NA|APP_1|RES_3|REC_0|VEN_NA|CL_646|NAT_mex|2021-05-24",
        "ID_CEC-21-4657|ST_1|CODE_07106|SX_F|RISK_1|AGE_38|SES_2|SCO_2|CD4_1|DRUG_0|MET_NA|APP_NA|RES_3|REC_0|VEN_NA|CL_646|NAT_mex|2021-08-24"
      ],
      "attributes":[
        "BULK"
      ]
    },
    {
      "source":2197,
      "target":2198,
      "directed":false,
      "length":0.00529712,
      "support":0.0,
      "removed":false,
      "sequences":[
        "ID_CEC-21-3744|ST_1|CODE_09007|SX_M|RISK_3|AGE_22|SES_1|SCO_3|CD4_2|DRUG_0|MET_NA|APP_1|RES_1|REC_0|VEN_1|CL_647|NAT_mex|2021-05-21",
        "ID_CEC-21-4427|ST_1|CODE_09003|SX_M|RISK_3|AGE_39|SES_1|SCO_3|CD4_2|DRUG_0|MET_NA|APP_1|RES_1|REC_0|VEN_0|CL_647|NAT_mex|2021-08-02"
      ],
      "attributes":[
        "BULK"
      ]
    },
    {
      "source":2197,
      "target":2199,
      "directed":false,
      "length":0.0021144,
      "support":0.0,
      "removed":false,
      "sequences":[
        "ID_CEC-21-3744|ST_1|CODE_09007|SX_M|RISK_3|AGE_22|SES_1|SCO_3|CD4_2|DRUG_0|MET_NA|APP_1|RES_1|REC_0|VEN_1|CL_647|NAT_mex|2021-05-21",
        "ID_CEC-22-6594|ST_1|CODE_09007|SX_M|RISK_3|AGE_20|SES_2|SCO_2|CD4_2|DRUG_1|MET_NA|APP_1|RES_1|REC_0|VEN_0|CL_647|NAT_mex|2022-02-24"
      ],
      "attributes":[
        "BULK"
      ]
    },
    {
      "source":799,
      "target":800,
      "directed":false,
      "length":0.0117474,
      "support":0.0,
      "removed":false,
      "sequences":[
        "ID_CEC-21-3745|ST_1|CODE_09007|SX_M|RISK_3|AGE_21|SES_2|SCO_2|CD4_2|DRUG_0|MET_NA|APP_1|RES_1|REC_0|VEN_NA|CL_150|NAT_mex|2021-05-24",
        "ID_CEC-21-4699|ST_1|CODE_09012|SX_M|RISK_3|AGE_23|SES_2|SCO_2|CD4_2|DRUG_0|MET_NA|APP_NA|RES_1|REC_1|VEN_NA|CL_150|NAT_mex|2021-08-30"
      ],
      "attributes":[
        "BULK"
      ]
    },
    {
      "source":1322,
      "target":1323,
      "directed":false,
      "length":0.0117576,
      "support":0.0,
      "removed":false,
      "sequences":[
        "ID_CEC-21-3749|ST_1|CODE_09010|SX_M|RISK_3|AGE_24|SES_2|SCO_2|CD4_2|DRUG_1|MET_NA|APP_1|RES_1|REC_0|VEN_1|CL_500|NAT_mex|2021-05-24",
        "ID_CEC-21-4748|ST_1|CODE_09010|SX_M|RISK_NA|AGE_25|SES_NA|SCO_NA|CD4_2|DRUG_NA|MET_NA|APP_NA|RES_1|REC_0|VEN_NA|CL_500|NAT_mex|2021-09-02"
      ],
      "attributes":[
        "BULK"
      ]
    },
    {
      "source":1322,
      "target":1324,
      "directed":false,
      "length":0.0131762,
      "support":0.0,
      "removed":false,
      "sequences":[
        "ID_CEC-21-3749|ST_1|CODE_09010|SX_M|RISK_3|AGE_24|SES_2|SCO_2|CD4_2|DRUG_1|MET_NA|APP_1|RES_1|REC_0|VEN_1|CL_500|NAT_mex|2021-05-24",
        "ID_CEC-22-9794|ST_1|CODE_09006|SX_M|RISK_3|AGE_26|SES_2|SCO_2|CD4_1|DRUG_0|MET_NA|APP_1|RES_1|REC_0|VEN_0|CL_500|NAT_mex|2022-12-07"
      ],
      "attributes":[
        "BULK"
      ]
    },
    {
      "source":1120,
      "target":1121,
      "directed":false,
      "length":0.00960031,
      "support":0.0,
      "removed":false,
      "sequences":[
        "ID_CEC-21-3757|ST_1|CODE_09007|SX_M|RISK_3|AGE_22|SES_2|SCO_3|CD4_2|DRUG_1|MET_NA|APP_0|RES_2|REC_0|VEN_1|CL_458|NAT_mex|2021-05-24",
        "ID_CEC-21-3759|ST_1|CODE_09013|SX_M|RISK_3|AGE_26|SES_2|SCO_3|CD4_2|DRUG_0|MET_NA|APP_0|RES_2|REC_0|VEN_1|CL_458|NAT_mex|2021-05-24"
      ],
      "attributes":[
        "BULK"
      ]
    },
    {
      "source":1120,
      "target":1122,
      "directed":false,
      "length":0.0138981,
      "support":0.0,
      "removed":false,
      "sequences":[
        "ID_CEC-21-3757|ST_1|CODE_09007|SX_M|RISK_3|AGE_22|SES_2|SCO_3|CD4_2|DRUG_1|MET_NA|APP_0|RES_2|REC_0|VEN_1|CL_458|NAT_mex|2021-05-24",
        "ID_CEC-21-4942|ST_1|CODE_09007|SX_M|RISK_3|AGE_26|SES_2|SCO_2|CD4_2|DRUG_1|MET_NA|APP_1|RES_2|REC_0|VEN_1|CL_458|NAT_mex|2021-09-23"
      ],
      "attributes":[
        "BULK"
      ]
    },
    {
      "source":1703,
      "target":1701,
      "directed":false,
      "length":0.0109981,
      "support":0.0,
      "removed":false,
      "sequences":[
        "ID_CEC-21-3758|ST_1|CODE_07106|SX_FT|RISK_4|AGE_55|SES_1|SCO_2|CD4_1|DRUG_0|MET_NA|APP_NA|RES_1|REC_0|VEN_NA|CL_472|NAT_mex|2021-05-24",
        "ID_CEC-22-8472|ST_1|CODE_09006|SX_M|RISK_3|AGE_35|SES_1|SCO_3|CD4_2|DRUG_1|MET_NA|APP_1|RES_1|REC_0|VEN_0|CL_472|NAT_mex|2022-08-03"
      ],
      "attributes":[
        "BULK"
      ]
    },
    {
      "source":2976,
      "target":2977,
      "directed":false,
      "length":0.0102929,
      "support":0.0,
      "removed":false,
      "sequences":[
        "ID_CEC-21-3771|ST_1|CODE_09005|SX_M|RISK_3|AGE_25|SES_2|SCO_2|CD4_1|DRUG_1|MET_NA|APP_1|RES_1|REC_0|VEN_1|CL_1024|NAT_mex|2021-05-25",
        "ID_CEC-22-7064|ST_1|CODE_09016|SX_M|RISK_3|AGE_32|SES_2|SCO_3|CD4_2|DRUG_1|MET_1|APP_0|RES_1|REC_0|VEN_0|CL_1024|NAT_mex|2022-04-05"
      ],
      "attributes":[
        "BULK"
      ]
    },
    {
      "source":2189,
      "target":2190,
      "directed":false,
      "length":0.0138911,
      "support":0.0,
      "removed":false,
      "sequences":[
        "ID_CEC-21-3774|ST_1|CODE_09002|SX_M|RISK_3|AGE_27|SES_2|SCO_2|CD4_2|DRUG_0|MET_NA|APP_0|RES_6|REC_0|VEN_0|CL_NA|NAT_mex|2021-05-25",
        "ID_CEC-22-6947|ST_1|CODE_09002|SX_M|RISK_3|AGE_21|SES_2|SCO_2|CD4_2|DRUG_1|MET_NA|APP_1|RES_2|REC_0|VEN_0|CL_1019|NAT_mex|2022-03-25"
      ],
      "attributes":[
        "BULK"
      ]
    },
    {
      "source":1424,
      "target":1425,
      "directed":false,
      "length":0.00814425,
      "support":0.0,
      "removed":false,
      "sequences":[
        "ID_CEC-21-3776|ST_2|CODE_15058|SX_M|RISK_3|AGE_41|SES_1|SCO_2|CD4_1|DRUG_1|MET_NA|APP_0|RES_1|REC_0|VEN_1|CL_457|NAT_mex|2021-05-25",
        "ID_CEC-21-3780|ST_2|CODE_15033|SX_M|RISK_3|AGE_29|SES_1|SCO_2|CD4_1|DRUG_NA|MET_NA|APP_0|RES_2|REC_0|VEN_1|CL_457|NAT_mex|2021-05-25"
      ],
      "attributes":[
        "BULK"
      ]
    },
    {
      "source":1424,
      "target":1426,
      "directed":false,
      "length":0.00850379,
      "support":0.0,
      "removed":false,
      "sequences":[
        "ID_CEC-21-3776|ST_2|CODE_15058|SX_M|RISK_3|AGE_41|SES_1|SCO_2|CD4_1|DRUG_1|MET_NA|APP_0|RES_1|REC_0|VEN_1|CL_457|NAT_mex|2021-05-25",
        "ID_CEC-22-7900|ST_2|CODE_15121|SX_M|RISK_NA|AGE_52|SES_NA|SCO_NA|CD4_1|DRUG_NA|MET_NA|APP_NA|RES_2|REC_0|VEN_NA|CL_457|NAT_NA|2022-06-09"
      ],
      "attributes":[
        "BULK"
      ]
    },
    {
      "source":2978,
      "target":2979,
      "directed":false,
      "length":0.00707242,
      "support":0.0,
      "removed":false,
      "sequences":[
        "ID_CEC-21-3779|ST_1|CODE_07106|SX_M|RISK_3|AGE_25|SES_2|SCO_2|CD4_3|DRUG_0|MET_NA|APP_1|RES_1|REC_1|VEN_1|CL_1025|NAT_mex|2021-05-25",
        "ID_CEC-22-7014|ST_2|CODE_15033|SX_M|RISK_NA|AGE_30|SES_NA|SCO_NA|CD4_2|DRUG_NA|MET_NA|APP_NA|RES_1|REC_0|VEN_NA|CL_1025|NAT_NA|2022-03-31"
      ],
      "attributes":[
        "BULK"
      ]
    },
    {
      "source":1425,
      "target":1426,
      "directed":false,
      "length":0.00779093,
      "support":0.0,
      "removed":false,
      "sequences":[
        "ID_CEC-21-3780|ST_2|CODE_15033|SX_M|RISK_3|AGE_29|SES_1|SCO_2|CD4_1|DRUG_NA|MET_NA|APP_0|RES_2|REC_0|VEN_1|CL_457|NAT_mex|2021-05-25",
        "ID_CEC-22-7900|ST_2|CODE_15121|SX_M|RISK_NA|AGE_52|SES_NA|SCO_NA|CD4_1|DRUG_NA|MET_NA|APP_NA|RES_2|REC_0|VEN_NA|CL_457|NAT_NA|2022-06-09"
      ],
      "attributes":[
        "BULK"
      ]
    },
    {
      "source":293,
      "target":294,
      "directed":false,
      "length":0.0117275,
      "support":0.0,
      "removed":false,
      "sequences":[
        "ID_CEC-21-3790|ST_1|CODE_09015|SX_M|RISK_3|AGE_31|SES_1|SCO_2|CD4_1|DRUG_0|MET_NA|APP_0|RES_1|REC_0|VEN_1|CL_97|NAT_mex|2021-05-26",
        "ID_CEC-21-3981|ST_2|CODE_15029|SX_M|RISK_3|AGE_21|SES_2|SCO_2|CD4_1|DRUG_1|MET_NA|APP_1|RES_1|REC_0|VEN_0|CL_97|NAT_mex|2021-06-14"
      ],
      "attributes":[
        "BULK"
      ]
    },
    {
      "source":293,
      "target":296,
      "directed":false,
      "length":0.0138762,
      "support":0.0,
      "removed":false,
      "sequences":[
        "ID_CEC-21-3790|ST_1|CODE_09015|SX_M|RISK_3|AGE_31|SES_1|SCO_2|CD4_1|DRUG_0|MET_NA|APP_0|RES_1|REC_0|VEN_1|CL_97|NAT_mex|2021-05-26",
        "ID_CEC-21-4612|ST_2|CODE_15058|SX_M|RISK_3|AGE_19|SES_2|SCO_2|CD4_2|DRUG_1|MET_NA|APP_1|RES_1|REC_0|VEN_0|CL_97|NAT_mex|2021-08-18"
      ],
      "attributes":[
        "BULK"
      ]
    },
    {
      "source":293,
      "target":297,
      "directed":false,
      "length":0.0113781,
      "support":0.0,
      "removed":false,
      "sequences":[
        "ID_CEC-21-3790|ST_1|CODE_09015|SX_M|RISK_3|AGE_31|SES_1|SCO_2|CD4_1|DRUG_0|MET_NA|APP_0|RES_1|REC_0|VEN_1|CL_97|NAT_mex|2021-05-26",
        "ID_CEC-21-4756|ST_2|CODE_15031|SX_M|RISK_3|AGE_23|SES_1|SCO_3|CD4_1|DRUG_0|MET_NA|APP_1|RES_1|REC_0|VEN_NA|CL_97|NAT_mex|2021-09-01"
      ],
      "attributes":[
        "BULK"
      ]
    },
    {
      "source":293,
      "target":300,
      "directed":false,
      "length":0.0117286,
      "support":0.0,
      "removed":false,
      "sequences":[
        "ID_CEC-21-3790|ST_1|CODE_09015|SX_M|RISK_3|AGE_31|SES_1|SCO_2|CD4_1|DRUG_0|MET_NA|APP_0|RES_1|REC_0|VEN_1|CL_97|NAT_mex|2021-05-26",
        "ID_CEC-22-7512|ST_2|CODE_15057|SX_M|RISK_3|AGE_31|SES_2|SCO_2|CD4_1|DRUG_0|MET_NA|APP_1|RES_1|REC_0|VEN_1|CL_97|NAT_mex|2022-05-13"
      ],
      "attributes":[
        "BULK"
      ]
    },
    {
      "source":293,
      "target":302,
      "directed":false,
      "length":0.00921493,
      "support":0.0,
      "removed":false,
      "sequences":[
        "ID_CEC-21-3790|ST_1|CODE_09015|SX_M|RISK_3|AGE_31|SES_1|SCO_2|CD4_1|DRUG_0|MET_NA|APP_0|RES_1|REC_0|VEN_1|CL_97|NAT_mex|2021-05-26",
        "ID_CEC-22-9271|ST_1|CODE_09013|SX_M|RISK_3|AGE_20|SES_1|SCO_1|CD4_1|DRUG_1|MET_NA|APP_0|RES_1|REC_0|VEN_0|CL_97|NAT_mex|2022-10-12"
      ],
      "attributes":[
        "BULK"
      ]
    },
    {
      "source":275,
      "target":276,
      "directed":false,
      "length":0.00994607,
      "support":0.0,
      "removed":false,
      "sequences":[
        "ID_CEC-21-3792|ST_2|CODE_15109|SX_M|RISK_3|AGE_25|SES_1|SCO_3|CD4_1|DRUG_0|MET_NA|APP_1|RES_1|REC_0|VEN_1|CL_214|NAT_mex|2021-05-26",
        "ID_CEC-21-5626|ST_2|CODE_15104|SX_M|RISK_3|AGE_40|SES_1|SCO_3|CD4_2|DRUG_0|MET_NA|APP_0|RES_1|REC_0|VEN_0|CL_214|NAT_mex|2021-11-22"
      ],
      "attributes":[
        "BULK"
      ]
    },
    {
      "source":275,
      "target":278,
      "directed":false,
      "length":0.0120961,
      "support":0.0,
      "removed":false,
      "sequences":[
        "ID_CEC-21-3792|ST_2|CODE_15109|SX_M|RISK_3|AGE_25|SES_1|SCO_3|CD4_1|DRUG_0|MET_NA|APP_1|RES_1|REC_0|VEN_1|CL_214|NAT_mex|2021-05-26",
        "ID_CEC-22-7752|ST_2|CODE_15109|SX_M|RISK_3|AGE_25|SES_1|SCO_2|CD4_2|DRUG_1|MET_NA|APP_1|RES_1|REC_0|VEN_0|CL_214|NAT_mex|2022-05-31"
      ],
      "attributes":[
        "BULK"
      ]
    },
    {
      "source":275,
      "target":279,
      "directed":false,
      "length":0.0106567,
      "support":0.0,
      "removed":false,
      "sequences":[
        "ID_CEC-21-3792|ST_2|CODE_15109|SX_M|RISK_3|AGE_25|SES_1|SCO_3|CD4_1|DRUG_0|MET_NA|APP_1|RES_1|REC_0|VEN_1|CL_214|NAT_mex|2021-05-26",
        "ID_CEC-22-7753|ST_2|CODE_15109|SX_M|RISK_3|AGE_23|SES_1|SCO_2|CD4_1|DRUG_1|MET_NA|APP_1|RES_1|REC_0|VEN_NA|CL_214|NAT_mex|2022-05-31"
      ],
      "attributes":[
        "BULK"
      ]
    },
    {
      "source":275,
      "target":280,
      "directed":false,
      "length":0.0110128,
      "support":0.0,
      "removed":false,
      "sequences":[
        "ID_CEC-21-3792|ST_2|CODE_15109|SX_M|RISK_3|AGE_25|SES_1|SCO_3|CD4_1|DRUG_0|MET_NA|APP_1|RES_1|REC_0|VEN_1|CL_214|NAT_mex|2021-05-26",
        "ID_CEC-22-8491|ST_2|CODE_15109|SX_M|RISK_3|AGE_26|SES_2|SCO_3|CD4_1|DRUG_1|MET_NA|APP_0|RES_1|REC_0|VEN_0|CL_214|NAT_mex|2022-08-04"
      ],
      "attributes":[
        "BULK"
      ]
    },
    {
      "source":136,
      "target":137,
      "directed":false,
      "length":0.00601329,
      "support":0.0,
      "removed":false,
      "sequences":[
        "ID_CEC-21-3794|ST_1|CODE_07106|SX_M|RISK_3|AGE_35|SES_1|SCO_2|CD4_2|DRUG_1|MET_NA|APP_1|RES_1|REC_1|VEN_1|CL_62|NAT_mex|2021-05-26",
        "ID_CEC-21-3828|ST_1|CODE_09015|SX_M|RISK_3|AGE_31|SES_2|SCO_3|CD4_1|DRUG_NA|MET_NA|APP_1|RES_1|REC_0|VEN_1|CL_62|NAT_mex|2021-06-01"
      ],
      "attributes":[
        "BULK"
      ]
    },
    {
      "source":136,
      "target":138,
      "directed":false,
      "length":0.00601329,
      "support":0.0,
      "removed":false,
      "sequences":[
        "ID_CEC-21-3794|ST_1|CODE_07106|SX_M|RISK_3|AGE_35|SES_1|SCO_2|CD4_2|DRUG_1|MET_NA|APP_1|RES_1|REC_1|VEN_1|CL_62|NAT_mex|2021-05-26",
        "ID_CEC-21-3838|ST_2|CODE_15025|SX_M|RISK_3|AGE_22|SES_2|SCO_2|CD4_2|DRUG_1|MET_NA|APP_1|RES_1|REC_0|VEN_1|CL_62|NAT_mex|2021-06-01"
      ],
      "attributes":[
        "BULK"
      ]
    },
    {
      "source":136,
      "target":139,
      "directed":false,
      "length":0.00176139,
      "support":0.0,
      "removed":false,
      "sequences":[
        "ID_CEC-21-3794|ST_1|CODE_07106|SX_M|RISK_3|AGE_35|SES_1|SCO_2|CD4_2|DRUG_1|MET_NA|APP_1|RES_1|REC_1|VEN_1|CL_62|NAT_mex|2021-05-26",
        "ID_CEC-21-4534|ST_1|CODE_09015|SX_M|RISK_3|AGE_24|SES_2|SCO_3|CD4_2|DRUG_1|MET_NA|APP_1|RES_1|REC_0|VEN_1|CL_62|NAT_mex|2021-08-11"
      ],
      "attributes":[
        "BULK"
      ]
    },
    {
      "source":136,
      "target":140,
      "directed":false,
      "length":0.007797,
      "support":0.0,
      "removed":false,
      "sequences":[
        "ID_CEC-21-3794|ST_1|CODE_07106|SX_M|RISK_3|AGE_35|SES_1|SCO_2|CD4_2|DRUG_1|MET_NA|APP_1|RES_1|REC_1|VEN_1|CL_62|NAT_mex|2021-05-26",
        "ID_CEC-21-5502|ST_1|CODE_09007|SX_M|RISK_3|AGE_22|SES_2|SCO_2|CD4_2|DRUG_1|MET_NA|APP_1|RES_1|REC_1|VEN_1|CL_62|NAT_mex|2021-11-09"
      ],
      "attributes":[
        "BULK"
      ]
    },
    {
      "source":136,
      "target":141,
      "directed":false,
      "length":0.0074327,
      "support":0.0,
      "removed":false,
      "sequences":[
        "ID_CEC-21-3794|ST_1|CODE_07106|SX_M|RISK_3|AGE_35|SES_1|SCO_2|CD4_2|DRUG_1|MET_NA|APP_1|RES_1|REC_1|VEN_1|CL_62|NAT_mex|2021-05-26",
        "ID_CEC-22-6059|ST_1|CODE_09012|SX_M|RISK_3|AGE_26|SES_2|SCO_2|CD4_1|DRUG_1|MET_NA|APP_1|RES_1|REC_0|VEN_1|CL_62|NAT_mex|2022-01-10"
      ],
      "attributes":[
        "BULK"
      ]
    },
    {
      "source":136,
      "target":142,
      "directed":false,
      "length":0.00565586,
      "support":0.0,
      "removed":false,
      "sequences":[
        "ID_CEC-21-3794|ST_1|CODE_07106|SX_M|RISK_3|AGE_35|SES_1|SCO_2|CD4_2|DRUG_1|MET_NA|APP_1|RES_1|REC_1|VEN_1|CL_62|NAT_mex|2021-05-26",
        "ID_CEC-22-6585|ST_2|CODE_15058|SX_M|RISK_3|AGE_35|SES_1|SCO_3|CD4_1|DRUG_1|MET_NA|APP_NA|RES_1|REC_0|VEN_0|CL_62|NAT_mex|2022-02-24"
      ],
      "attributes":[
        "BULK"
      ]
    },
    {
      "source":136,
      "target":143,
      "directed":false,
      "length":0.00423989,
      "support":0.0,
      "removed":false,
      "sequences":[
        "ID_CEC-21-3794|ST_1|CODE_07106|SX_M|RISK_3|AGE_35|SES_1|SCO_2|CD4_2|DRUG_1|MET_NA|APP_1|RES_1|REC_1|VEN_1|CL_62|NAT_mex|2021-05-26",
        "ID_CEC-22-6719|ST_1|CODE_09015|SX_M|RISK_3|AGE_29|SES_1|SCO_2|CD4_1|DRUG_0|MET_NA|APP_1|RES_1|REC_0|VEN_0|CL_62|NAT_mex|2022-03-07"
      ],
      "attributes":[
        "BULK"
      ]
    },
    {
      "source":136,
      "target":144,
      "directed":false,
      "length":0.00707931,
      "support":0.0,
      "removed":false,
      "sequences":[
        "ID_CEC-21-3794|ST_1|CODE_07106|SX_M|RISK_3|AGE_35|SES_1|SCO_2|CD4_2|DRUG_1|MET_NA|APP_1|RES_1|REC_1|VEN_1|CL_62|NAT_mex|2021-05-26",
        "ID_CEC-22-9694|ST_1|CODE_09005|SX_M|RISK_3|AGE_26|SES_2|SCO_3|CD4_2|DRUG_1|MET_NA|APP_1|RES_1|REC_0|VEN_1|CL_62|NAT_mex|2022-11-28"
      ],
      "attributes":[
        "BULK"
      ]
    },
    {
      "source":1704,
      "target":1705,
      "directed":false,
      "length":0.0117448,
      "support":0.0,
      "removed":false,
      "sequences":[
        "ID_CEC-21-3796|ST_2|CODE_15057|SX_M|RISK_3|AGE_37|SES_2|SCO_3|CD4_1|DRUG_1|MET_NA|APP_1|RES_1|REC_0|VEN_1|CL_117|NAT_mex|2021-05-26",
        "ID_CEC-22-8331|ST_2|CODE_15025|SX_M|RISK_3|AGE_22|SES_2|SCO_2|CD4_2|DRUG_0|MET_NA|APP_0|RES_1|REC_0|VEN_0|CL_117|NAT_mex|2022-07-15"
      ],
      "attributes":[
        "BULK"
      ]
    },
    {
      "source":1704,
      "target":1706,
      "directed":false,
      "length":0.0121049,
      "support":0.0,
      "removed":false,
      "sequences":[
        "ID_CEC-21-3796|ST_2|CODE_15057|SX_M|RISK_3|AGE_37|SES_2|SCO_3|CD4_1|DRUG_1|MET_NA|APP_1|RES_1|REC_0|VEN_1|CL_117|NAT_mex|2021-05-26",
        "ID_CEC-22-8332|ST_2|CODE_15025|SX_M|RISK_3|AGE_19|SES_2|SCO_2|CD4_1|DRUG_1|MET_NA|APP_0|RES_1|REC_0|VEN_0|CL_117|NAT_mex|2022-07-15"
      ],
      "attributes":[
        "BULK"
      ]
    },
    {
      "source":1704,
      "target":1707,
      "directed":false,
      "length":0.0135451,
      "support":0.0,
      "removed":false,
      "sequences":[
        "ID_CEC-21-3796|ST_2|CODE_15057|SX_M|RISK_3|AGE_37|SES_2|SCO_3|CD4_1|DRUG_1|MET_NA|APP_1|RES_1|REC_0|VEN_1|CL_117|NAT_mex|2021-05-26",
        "ID_CEC-22-9378|ST_1|CODE_09006|SX_M|RISK_3|AGE_22|SES_2|SCO_3|CD4_1|DRUG_0|MET_NA|APP_1|RES_1|REC_0|VEN_0|CL_117|NAT_mex|2022-10-21"
      ],
      "attributes":[
        "BULK"
      ]
    },
    {
      "source":492,
      "target":493,
      "directed":false,
      "length":0.0024678,
      "support":0.0,
      "removed":false,
      "sequences":[
        "ID_CEC-21-3801|ST_1|CODE_09008|SX_M|RISK_3|AGE_23|SES_2|SCO_2|CD4_2|DRUG_1|MET_NA|APP_1|RES_1|REC_0|VEN_0|CL_392|NAT_mex|2021-05-27",
        "ID_CEC-21-4502|ST_1|CODE_09010|SX_M|RISK_3|AGE_26|SES_1|SCO_2|CD4_2|DRUG_1|MET_NA|APP_1|RES_1|REC_0|VEN_1|CL_392|NAT_mex|2021-08-09"
      ],
      "attributes":[
        "BULK"
      ]
    },
    {
      "source":492,
      "target":494,
      "directed":false,
      "length":0.0028223,
      "support":0.0,
      "removed":false,
      "sequences":[
        "ID_CEC-21-3801|ST_1|CODE_09008|SX_M|RISK_3|AGE_23|SES_2|SCO_2|CD4_2|DRUG_1|MET_NA|APP_1|RES_1|REC_0|VEN_0|CL_392|NAT_mex|2021-05-27",
        "ID_CEC-22-7717|ST_1|CODE_09010|SX_M|RISK_3|AGE_22|SES_1|SCO_2|CD4_2|DRUG_1|MET_NA|APP_1|RES_1|REC_0|VEN_0|CL_392|NAT_mex|2022-05-27"
      ],
      "attributes":[
        "BULK"
      ]
    },
    {
      "source":492,
      "target":495,
      "directed":false,
      "length":0.00424261,
      "support":0.0,
      "removed":false,
      "sequences":[
        "ID_CEC-21-3801|ST_1|CODE_09008|SX_M|RISK_3|AGE_23|SES_2|SCO_2|CD4_2|DRUG_1|MET_NA|APP_1|RES_1|REC_0|VEN_0|CL_392|NAT_mex|2021-05-27",
        "ID_CEC-22-8330|ST_1|CODE_09010|SX_M|RISK_3|AGE_27|SES_1|SCO_2|CD4_2|DRUG_1|MET_NA|APP_1|RES_1|REC_0|VEN_1|CL_392|NAT_mex|2022-07-15"
      ],
      "attributes":[
        "BULK"
      ]
    },
    {
      "source":492,
      "target":496,
      "directed":false,
      "length":0.00530207,
      "support":0.0,
      "removed":false,
      "sequences":[
        "ID_CEC-21-3801|ST_1|CODE_09008|SX_M|RISK_3|AGE_23|SES_2|SCO_2|CD4_2|DRUG_1|MET_NA|APP_1|RES_1|REC_0|VEN_0|CL_392|NAT_mex|2021-05-27",
        "ID_CEC-22-8841|ST_1|CODE_09016|SX_M|RISK_3|AGE_43|SES_2|SCO_3|CD4_2|DRUG_1|MET_NA|APP_1|RES_1|REC_1|VEN_0|CL_392|NAT_mex|2022-08-31"
      ],
      "attributes":[
        "BULK"
      ]
    },
    {
      "source":492,
      "target":497,
      "directed":false,
      "length":0.0014088,
      "support":0.0,
      "removed":false,
      "sequences":[
        "ID_CEC-21-3801|ST_1|CODE_09008|SX_M|RISK_3|AGE_23|SES_2|SCO_2|CD4_2|DRUG_1|MET_NA|APP_1|RES_1|REC_0|VEN_0|CL_392|NAT_mex|2021-05-27",
        "ID_CEC-22-9124|ST_1|CODE_09010|SX_M|RISK_3|AGE_22|SES_2|SCO_3|CD4_1|DRUG_1|MET_NA|APP_1|RES_1|REC_0|VEN_0|CL_392|NAT_mex|2022-09-28"
      ],
      "attributes":[
        "BULK"
      ]
    },
    {
      "source":492,
      "target":498,
      "directed":false,
      "length":0.00707759,
      "support":0.0,
      "removed":false,
      "sequences":[
        "ID_CEC-21-3801|ST_1|CODE_09008|SX_M|RISK_3|AGE_23|SES_2|SCO_2|CD4_2|DRUG_1|MET_NA|APP_1|RES_1|REC_0|VEN_0|CL_392|NAT_mex|2021-05-27",
        "ID_CEC-22-9221|ST_1|CODE_09010|SX_M|RISK_3|AGE_43|SES_2|SCO_2|CD4_1|DRUG_0|MET_NA|APP_1|RES_1|REC_0|VEN_0|CL_392|NAT_mex|2022-10-06"
      ],
      "attributes":[
        "BULK"
      ]
    },
    {
      "source":1509,
      "target":1510,
      "directed":false,
      "length":0.0067288,
      "support":0.0,
      "removed":false,
      "sequences":[
        "ID_CEC-21-3802|ST_2|CODE_15033|SX_M|RISK_3|AGE_21|SES_2|SCO_2|CD4_1|DRUG_1|MET_NA|APP_1|RES_1|REC_0|VEN_1|CL_176|NAT_mex|2021-05-27",
        "ID_CEC-21-5773|ST_2|CODE_15033|SX_M|RISK_3|AGE_23|SES_2|SCO_3|CD4_2|DRUG_1|MET_NA|APP_1|RES_1|REC_0|VEN_0|CL_176|NAT_mex|2021-12-02"
      ],
      "attributes":[
        "BULK"
      ]
    },
    {
      "source":2980,
      "target":2981,
      "directed":false,
      "length":0.0106439,
      "support":0.0,
      "removed":false,
      "sequences":[
        "ID_CEC-21-3804|ST_1|CODE_09005|SX_M|RISK_3|AGE_54|SES_2|SCO_2|CD4_2|DRUG_0|MET_NA|APP_0|RES_2|REC_0|VEN_0|CL_1027|NAT_mex|2021-05-27",
        "ID_CEC-21-5250|ST_2|CODE_15033|SX_M|RISK_3|AGE_30|SES_2|SCO_3|CD4_2|DRUG_1|MET_NA|APP_1|RES_1|REC_0|VEN_1|CL_1027|NAT_mex|2021-10-18"
      ],
      "attributes":[
        "BULK"
      ]
    },
    {
      "source":171,
      "target":172,
      "directed":false,
      "length":0.00529818,
      "support":0.0,
      "removed":false,
      "sequences":[
        "ID_CEC-21-3810|ST_1|CODE_09006|SX_M|RISK_3|AGE_23|SES_1|SCO_2|CD4_2|DRUG_0|MET_NA|APP_0|RES_1|REC_0|VEN_NA|CL_109|NAT_mex|2021-05-27",
        "ID_CEC-21-4047|ST_1|CODE_09002|SX_M|RISK_3|AGE_23|SES_1|SCO_2|CD4_1|DRUG_0|MET_NA|APP_0|RES_1|REC_0|VEN_0|CL_109|NAT_mex|2021-06-21"
      ],
      "attributes":[
        "BULK"
      ]
    },
    {
      "source":171,
      "target":173,
      "directed":false,
      "length":0.00317336,
      "support":0.0,
      "removed":false,
      "sequences":[
        "ID_CEC-21-3810|ST_1|CODE_09006|SX_M|RISK_3|AGE_23|SES_1|SCO_2|CD4_2|DRUG_0|MET_NA|APP_0|RES_1|REC_0|VEN_NA|CL_109|NAT_mex|2021-05-27",
        "ID_CEC-21-4611|ST_2|CODE_15033|SX_M|RISK_3|AGE_25|SES_1|SCO_3|CD4_1|DRUG_1|MET_NA|APP_1|RES_1|REC_0|VEN_1|CL_109|NAT_mex|2021-08-18"
      ],
      "attributes":[
        "BULK"
      ]
    },
    {
      "source":171,
      "target":174,
      "directed":false,
      "length":0.00565721,
      "support":0.0,
      "removed":false,
      "sequences":[
        "ID_CEC-21-3810|ST_1|CODE_09006|SX_M|RISK_3|AGE_23|SES_1|SCO_2|CD4_2|DRUG_0|MET_NA|APP_0|RES_1|REC_0|VEN_NA|CL_109|NAT_mex|2021-05-27",
        "ID_CEC-21-4687|ST_1|CODE_09006|SX_M|RISK_2|AGE_22|SES_2|SCO_2|CD4_1|DRUG_0|MET_NA|APP_1|RES_1|REC_0|VEN_NA|CL_109|NAT_mex|2021-08-26"
      ],
      "attributes":[
        "BULK"
      ]
    },
    {
      "source":171,
      "target":179,
      "directed":false,
      "length":0.00743993,
      "support":0.0,
      "removed":false,
      "sequences":[
        "ID_CEC-21-3810|ST_1|CODE_09006|SX_M|RISK_3|AGE_23|SES_1|SCO_2|CD4_2|DRUG_0|MET_NA|APP_0|RES_1|REC_0|VEN_NA|CL_109|NAT_mex|2021-05-27",
        "ID_CEC-21-5302|ST_1|CODE_09007|SX_M|RISK_3|AGE_20|SES_2|SCO_2|CD4_2|DRUG_1|MET_NA|APP_1|RES_1|REC_0|VEN_0|CL_109|NAT_mex|2021-10-21"
      ],
      "attributes":[
        "BULK"
      ]
    },
    {
      "source":171,
      "target":175,
      "directed":false,
      "length":0.00176054,
      "support":0.0,
      "removed":false,
      "sequences":[
        "ID_CEC-21-3810|ST_1|CODE_09006|SX_M|RISK_3|AGE_23|SES_1|SCO_2|CD4_2|DRUG_0|MET_NA|APP_0|RES_1|REC_0|VEN_NA|CL_109|NAT_mex|2021-05-27",
        "ID_CEC-22-6279|ST_2|CODE_15058|SX_M|RISK_3|AGE_27|SES_1|SCO_2|CD4_3|DRUG_1|MET_NA|APP_1|RES_1|REC_0|VEN_1|CL_109|NAT_mex|2022-01-28"
      ],
      "attributes":[
        "BULK"
      ]
    },
    {
      "source":171,
      "target":180,
      "directed":false,
      "length":0.00423277,
      "support":0.0,
      "removed":false,
      "sequences":[
        "ID_CEC-21-3810|ST_1|CODE_09006|SX_M|RISK_3|AGE_23|SES_1|SCO_2|CD4_2|DRUG_0|MET_NA|APP_0|RES_1|REC_0|VEN_NA|CL_109|NAT_mex|2021-05-27",
        "ID_CEC-22-7824|ST_2|CODE_15058|SX_M|RISK_3|AGE_51|SES_2|SCO_2|CD4_2|DRUG_1|MET_NA|APP_1|RES_1|REC_0|VEN_0|CL_109|NAT_mex|2022-06-03"
      ],
      "attributes":[
        "BULK"
      ]
    },
    {
      "source":171,
      "target":181,
      "directed":false,
      "length":0.00565442,
      "support":0.0,
      "removed":false,
      "sequences":[
        "ID_CEC-21-3810|ST_1|CODE_09006|SX_M|RISK_3|AGE_23|SES_1|SCO_2|CD4_2|DRUG_0|MET_NA|APP_0|RES_1|REC_0|VEN_NA|CL_109|NAT_mex|2021-05-27",
        "ID_CEC-22-8674|ST_1|CODE_09007|SX_M|RISK_3|AGE_25|SES_2|SCO_2|CD4_2|DRUG_1|MET_NA|APP_1|RES_1|REC_1|VEN_1|CL_109|NAT_mex|2022-08-18"
      ],
      "attributes":[
        "BULK"
      ]
    },
    {
      "source":171,
      "target":177,
      "directed":false,
      "length":0.00282061,
      "support":0.0,
      "removed":false,
      "sequences":[
        "ID_CEC-21-3810|ST_1|CODE_09006|SX_M|RISK_3|AGE_23|SES_1|SCO_2|CD4_2|DRUG_0|MET_NA|APP_0|RES_1|REC_0|VEN_NA|CL_109|NAT_mex|2021-05-27",
        "ID_CEC-22-8739|ST_1|CODE_07106|SX_M|RISK_3|AGE_30|SES_2|SCO_3|CD4_2|DRUG_1|MET_NA|APP_0|RES_1|REC_0|VEN_0|CL_109|NAT_mex|2022-08-24"
      ],
      "attributes":[
        "BULK"
      ]
    },
    {
      "source":171,
      "target":182,
      "directed":false,
      "length":0.00529727,
      "support":0.0,
      "removed":false,
      "sequences":[
        "ID_CEC-21-3810|ST_1|CODE_09006|SX_M|RISK_3|AGE_23|SES_1|SCO_2|CD4_2|DRUG_0|MET_NA|APP_0|RES_1|REC_0|VEN_NA|CL_109|NAT_mex|2021-05-27",
        "ID_CEC-22-8831|ST_1|CODE_09007|SX_M|RISK_3|AGE_20|SES_2|SCO_2|CD4_2|DRUG_1|MET_NA|APP_1|RES_1|REC_0|VEN_1|CL_109|NAT_mex|2022-09-01"
      ],
      "attributes":[
        "BULK"
      ]
    },
    {
      "source":171,
      "target":178,
      "directed":false,
      "length":0.00743442,
      "support":0.0,
      "removed":false,
      "sequences":[
        "ID_CEC-21-3810|ST_1|CODE_09006|SX_M|RISK_3|AGE_23|SES_1|SCO_2|CD4_2|DRUG_0|MET_NA|APP_0|RES_1|REC_0|VEN_NA|CL_109|NAT_mex|2021-05-27",
        "ID_CEC-22-9756|ST_1|CODE_09007|SX_M|RISK_3|AGE_29|SES_1|SCO_2|CD4_2|DRUG_0|MET_NA|APP_1|RES_1|REC_0|VEN_1|CL_109|NAT_mex|2022-12-05"
      ],
      "attributes":[
        "BULK"
      ]
    },
    {
      "source":171,
      "target":183,
      "directed":false,
      "length":0.01353,
      "support":0.0,
      "removed":false,
      "sequences":[
        "ID_CEC-21-3810|ST_1|CODE_09006|SX_M|RISK_3|AGE_23|SES_1|SCO_2|CD4_2|DRUG_0|MET_NA|APP_0|RES_1|REC_0|VEN_NA|CL_109|NAT_mex|2021-05-27",
        "ID_CEC-22-9767|ST_1|CODE_09002|SX_M|RISK_3|AGE_23|SES_1|SCO_3|CD4_2|DRUG_1|MET_NA|APP_1|RES_1|REC_0|VEN_1|CL_109|NAT_mex|2022-12-06"
      ],
      "attributes":[
        "BULK"
      ]
    },
    {
      "source":306,
      "target":307,
      "directed":false,
      "length":0.00388434,
      "support":0.0,
      "removed":false,
      "sequences":[
        "ID_CEC-21-3813|ST_1|CODE_09008|SX_M|RISK_3|AGE_26|SES_2|SCO_3|CD4_2|DRUG_0|MET_NA|APP_0|RES_1|REC_1|VEN_0|CL_388|NAT_mex|2021-05-31",
        "ID_CEC-21-4736|ST_1|CODE_09008|SX_M|RISK_3|AGE_23|SES_2|SCO_2|CD4_2|DRUG_0|MET_NA|APP_0|RES_1|REC_0|VEN_0|CL_388|NAT_mex|2021-09-01"
      ],
      "attributes":[
        "BULK"
      ]
    },
    {
      "source":306,
      "target":308,
      "directed":false,
      "length":0.00246626,
      "support":0.0,
      "removed":false,
      "sequences":[
        "ID_CEC-21-3813|ST_1|CODE_09008|SX_M|RISK_3|AGE_26|SES_2|SCO_3|CD4_2|DRUG_0|MET_NA|APP_0|RES_1|REC_1|VEN_0|CL_388|NAT_mex|2021-05-31",
        "ID_CEC-21-5198|ST_1|CODE_09012|SX_M|RISK_3|AGE_27|SES_2|SCO_2|CD4_2|DRUG_1|MET_NA|APP_0|RES_1|REC_1|VEN_0|CL_388|NAT_mex|2021-10-13"
      ],
      "attributes":[
        "BULK"
      ]
    },
    {
      "source":306,
      "target":309,
      "directed":false,
      "length":0.00176137,
      "support":0.0,
      "removed":false,
      "sequences":[
        "ID_CEC-21-3813|ST_1|CODE_09008|SX_M|RISK_3|AGE_26|SES_2|SCO_3|CD4_2|DRUG_0|MET_NA|APP_0|RES_1|REC_1|VEN_0|CL_388|NAT_mex|2021-05-31",
        "ID_CEC-21-5233|ST_1|CODE_09008|SX_M|RISK_3|AGE_21|SES_1|SCO_1|CD4_2|DRUG_0|MET_NA|APP_1|RES_1|REC_0|VEN_0|CL_388|NAT_mex|2021-10-15"
      ],
      "attributes":[
        "BULK"
      ]
    },
    {
      "source":306,
      "target":310,
      "directed":false,
      "length":0.00423731,
      "support":0.0,
      "removed":false,
      "sequences":[
        "ID_CEC-21-3813|ST_1|CODE_09008|SX_M|RISK_3|AGE_26|SES_2|SCO_3|CD4_2|DRUG_0|MET_NA|APP_0|RES_1|REC_1|VEN_0|CL_388|NAT_mex|2021-05-31",
        "ID_CEC-22-6075|ST_1|CODE_09012|SX_M|RISK_3|AGE_30|SES_2|SCO_3|CD4_2|DRUG_1|MET_NA|APP_0|RES_1|REC_0|VEN_0|CL_388|NAT_mex|2022-01-11"
      ],
      "attributes":[
        "BULK"
      ]
    },
    {
      "source":306,
      "target":311,
      "directed":false,
      "length":0.00352926,
      "support":0.0,
      "removed":false,
      "sequences":[
        "ID_CEC-21-3813|ST_1|CODE_09008|SX_M|RISK_3|AGE_26|SES_2|SCO_3|CD4_2|DRUG_0|MET_NA|APP_0|RES_1|REC_1|VEN_0|CL_388|NAT_mex|2021-05-31",
        "ID_CEC-22-6832|ST_1|CODE_09008|SX_M|RISK_3|AGE_23|SES_1|SCO_2|CD4_2|DRUG_0|MET_NA|APP_0|RES_1|REC_0|VEN_0|CL_388|NAT_mex|2022-03-16"
      ],
      "attributes":[
        "BULK"
      ]
    },
    {
      "source":306,
      "target":312,
      "directed":false,
      "length":0.000351833,
      "support":0.0,
      "removed":false,
      "sequences":[
        "ID_CEC-21-3813|ST_1|CODE_09008|SX_M|RISK_3|AGE_26|SES_2|SCO_3|CD4_2|DRUG_0|MET_NA|APP_0|RES_1|REC_1|VEN_0|CL_388|NAT_mex|2021-05-31",
        "ID_CEC-22-7611|ST_1|CODE_09008|SX_M|RISK_2|AGE_42|SES_1|SCO_3|CD4_1|DRUG_1|MET_NA|APP_0|RES_1|REC_0|VEN_0|CL_388|NAT_mex|2022-05-20"
      ],
      "attributes":[
        "BULK"
      ]
    },
    {
      "source":306,
      "target":313,
      "directed":false,
      "length":0.00176103,
      "support":0.0,
      "removed":false,
      "sequences":[
        "ID_CEC-21-3813|ST_1|CODE_09008|SX_M|RISK_3|AGE_26|SES_2|SCO_3|CD4_2|DRUG_0|MET_NA|APP_0|RES_1|REC_1|VEN_0|CL_388|NAT_mex|2021-05-31",
        "ID_CEC-22-8162|ST_1|CODE_09008|SX_M|RISK_3|AGE_21|SES_1|SCO_2|CD4_2|DRUG_1|MET_NA|APP_1|RES_1|REC_0|VEN_0|CL_388|NAT_mex|2022-07-01"
      ],
      "attributes":[
        "BULK"
      ]
    },
    {
      "source":306,
      "target":314,
      "directed":false,
      "length":0.00246783,
      "support":0.0,
      "removed":false,
      "sequences":[
        "ID_CEC-21-3813|ST_1|CODE_09008|SX_M|RISK_3|AGE_26|SES_2|SCO_3|CD4_2|DRUG_0|MET_NA|APP_0|RES_1|REC_1|VEN_0|CL_388|NAT_mex|2021-05-31",
        "ID_CEC-22-9446|ST_1|CODE_09012|SX_M|RISK_3|AGE_18|SES_2|SCO_2|CD4_1|DRUG_1|MET_NA|APP_0|RES_1|REC_0|VEN_0|CL_388|NAT_mex|2022-10-28"
      ],
      "attributes":[
        "BULK"
      ]
    },
    {
      "source":2982,
      "target":2983,
      "directed":false,
      "length":0.00886302,
      "support":0.0,
      "removed":false,
      "sequences":[
        "ID_CEC-21-3814|ST_1|CODE_09015|SX_M|RISK_3|AGE_31|SES_1|SCO_3|CD4_2|DRUG_0|MET_NA|APP_1|RES_2|REC_0|VEN_0|CL_1028|NAT_mex|2021-05-31",
        "ID_CEC-21-4173|ST_1|CODE_09015|SX_M|RISK_3|AGE_34|SES_2|SCO_3|CD4_3|DRUG_0|MET_NA|APP_0|RES_2|REC_0|VEN_0|CL_1028|NAT_eua|2021-07-01"
      ],
      "attributes":[
        "BULK"
      ]
    },
    {
      "source":1025,
      "target":1026,
      "directed":false,
      "length":0.00529812,
      "support":0.0,
      "removed":false,
      "sequences":[
        "ID_CEC-21-3816|ST_2|CODE_15081|SX_M|RISK_3|AGE_25|SES_2|SCO_2|CD4_1|DRUG_1|MET_NA|APP_1|RES_1|REC_0|VEN_0|CL_13|NAT_mex|2021-05-31",
        "ID_CEC-21-4220|ST_1|CODE_09016|SX_M|RISK_3|AGE_20|SES_2|SCO_2|CD4_1|DRUG_0|MET_NA|APP_0|RES_1|REC_0|VEN_NA|CL_13|NAT_mex|2021-07-07"
      ],
      "attributes":[
        "BULK"
      ]
    },
    {
      "source":112,
      "target":115,
      "directed":false,
      "length":0.0131513,
      "support":0.0,
      "removed":false,
      "sequences":[
        "ID_CEC-21-3817|ST_1|CODE_07106|SX_M|RISK_3|AGE_23|SES_2|SCO_2|CD4_2|DRUG_1|MET_NA|APP_1|RES_1|REC_0|VEN_0|CL_75|NAT_mex|2021-05-31",
        "ID_CEC-21-5320|ST_2|CODE_15108|SX_M|RISK_3|AGE_21|SES_2|SCO_2|CD4_1|DRUG_0|MET_NA|APP_0|RES_1|REC_0|VEN_0|CL_75|NAT_mex|2021-10-22"
      ],
      "attributes":[
        "BULK"
      ]
    },
    {
      "source":159,
      "target":161,
      "directed":false,
      "length":0.00742894,
      "support":0.0,
      "removed":false,
      "sequences":[
        "ID_CEC-21-3823|ST_1|CODE_09003|SX_M|RISK_3|AGE_27|SES_2|SCO_2|CD4_3|DRUG_1|MET_NA|APP_1|RES_2|REC_0|VEN_1|CL_19|NAT_mex|2021-05-31",
        "ID_CEC-21-4987|ST_1|CODE_09003|SX_M|RISK_3|AGE_26|SES_2|SCO_2|CD4_3|DRUG_1|MET_NA|APP_1|RES_2|REC_0|VEN_0|CL_19|NAT_mex|2021-09-27"
      ],
      "attributes":[
        "BULK"
      ]
    },
    {
      "source":159,
      "target":164,
      "directed":false,
      "length":0.0113595,
      "support":0.0,
      "removed":false,
      "sequences":[
        "ID_CEC-21-3823|ST_1|CODE_09003|SX_M|RISK_3|AGE_27|SES_2|SCO_2|CD4_3|DRUG_1|MET_NA|APP_1|RES_2|REC_0|VEN_1|CL_19|NAT_mex|2021-05-31",
        "ID_CEC-21-5370|ST_1|CODE_09003|SX_M|RISK_3|AGE_26|SES_2|SCO_2|CD4_1|DRUG_1|MET_NA|APP_1|RES_2|REC_0|VEN_0|CL_19|NAT_mex|2021-10-27"
      ],
      "attributes":[
        "BULK"
      ]
    },
    {
      "source":159,
      "target":165,
      "directed":false,
      "length":0.0131576,
      "support":0.0,
      "removed":false,
      "sequences":[
        "ID_CEC-21-3823|ST_1|CODE_09003|SX_M|RISK_3|AGE_27|SES_2|SCO_2|CD4_3|DRUG_1|MET_NA|APP_1|RES_2|REC_0|VEN_1|CL_19|NAT_mex|2021-05-31",
        "ID_CEC-22-6404|ST_1|CODE_09003|SX_M|RISK_3|AGE_25|SES_2|SCO_2|CD4_2|DRUG_1|MET_NA|APP_1|RES_2|REC_0|VEN_1|CL_19|NAT_mex|2022-02-09"
      ],
      "attributes":[
        "BULK"
      ]
    },
    {
      "source":159,
      "target":166,
      "directed":false,
      "length":0.0106447,
      "support":0.0,
      "removed":false,
      "sequences":[
        "ID_CEC-21-3823|ST_1|CODE_09003|SX_M|RISK_3|AGE_27|SES_2|SCO_2|CD4_3|DRUG_1|MET_NA|APP_1|RES_2|REC_0|VEN_1|CL_19|NAT_mex|2021-05-31",
        "ID_CEC-22-6620|ST_1|CODE_09008|SX_M|RISK_3|AGE_29|SES_2|SCO_3|CD4_1|DRUG_0|MET_NA|APP_1|RES_2|REC_0|VEN_0|CL_19|NAT_mex|2022-02-28"
      ],
      "attributes":[
        "BULK"
      ]
    },
    {
      "source":159,
      "target":167,
      "directed":false,
      "length":0.0138688,
      "support":0.0,
      "removed":false,
      "sequences":[
        "ID_CEC-21-3823|ST_1|CODE_09003|SX_M|RISK_3|AGE_27|SES_2|SCO_2|CD4_3|DRUG_1|MET_NA|APP_1|RES_2|REC_0|VEN_1|CL_19|NAT_mex|2021-05-31",
        "ID_CEC-22-6921|ST_1|CODE_09010|SX_M|RISK_3|AGE_30|SES_1|SCO_2|CD4_1|DRUG_0|MET_NA|APP_1|RES_2|REC_0|VEN_1|CL_19|NAT_mex|2022-03-24"
      ],
      "attributes":[
        "BULK"
      ]
    },
    {
      "source":159,
      "target":168,
      "directed":false,
      "length":0.00566272,
      "support":0.0,
      "removed":false,
      "sequences":[
        "ID_CEC-21-3823|ST_1|CODE_09003|SX_M|RISK_3|AGE_27|SES_2|SCO_2|CD4_3|DRUG_1|MET_NA|APP_1|RES_2|REC_0|VEN_1|CL_19|NAT_mex|2021-05-31",
        "ID_CEC-22-7100|ST_1|CODE_09003|SX_M|RISK_3|AGE_34|SES_1|SCO_3|CD4_2|DRUG_1|MET_NA|APP_1|RES_2|REC_0|VEN_1|CL_19|NAT_mex|2022-04-07"
      ],
      "attributes":[
        "BULK"
      ]
    },
    {
      "source":159,
      "target":169,
      "directed":false,
      "length":0.000351949,
      "support":0.0,
      "removed":false,
      "sequences":[
        "ID_CEC-21-3823|ST_1|CODE_09003|SX_M|RISK_3|AGE_27|SES_2|SCO_2|CD4_3|DRUG_1|MET_NA|APP_1|RES_2|REC_0|VEN_1|CL_19|NAT_mex|2021-05-31",
        "ID_CEC-22-8195|ST_1|CODE_09003|SX_M|RISK_3|AGE_30|SES_1|SCO_2|CD4_2|DRUG_1|MET_NA|APP_0|RES_2|REC_0|VEN_0|CL_19|NAT_mex|2022-07-05"
      ],
      "attributes":[
        "BULK"
      ]
    },
    {
      "source":2984,
      "target":2985,
      "directed":false,
      "length":0.0,
      "support":0.0,
      "removed":false,
      "sequences":[
        "ID_CEC-21-3827|ST_2|CODE_15121|SX_M|RISK_3|AGE_41|SES_1|SCO_2|CD4_1|DRUG_0|MET_NA|APP_1|RES_1|REC_0|VEN_0|CL_1029|NAT_mex|2021-06-01",
        "ID_CEC-22-8925|ST_2|CODE_15121|SX_M|RISK_3|AGE_23|SES_1|SCO_2|CD4_1|DRUG_0|MET_NA|APP_1|RES_1|REC_0|VEN_1|CL_1029|NAT_mex|2022-09-08"
      ],
      "attributes":[
        "BULK"
      ]
    },
    {
      "source":137,
      "target":138,
      "directed":false,
      "length":0.0,
      "support":0.0,
      "removed":false,
      "sequences":[
        "ID_CEC-21-3828|ST_1|CODE_09015|SX_M|RISK_3|AGE_31|SES_2|SCO_3|CD4_1|DRUG_NA|MET_NA|APP_1|RES_1|REC_0|VEN_1|CL_62|NAT_mex|2021-06-01",
        "ID_CEC-21-3838|ST_2|CODE_15025|SX_M|RISK_3|AGE_22|SES_2|SCO_2|CD4_2|DRUG_1|MET_NA|APP_1|RES_1|REC_0|VEN_1|CL_62|NAT_mex|2021-06-01"
      ],
      "attributes":[
        "BULK"
      ]
    },
    {
      "source":137,
      "target":139,
      "directed":false,
      "length":0.00601333,
      "support":0.0,
      "removed":false,
      "sequences":[
        "ID_CEC-21-3828|ST_1|CODE_09015|SX_M|RISK_3|AGE_31|SES_2|SCO_3|CD4_1|DRUG_NA|MET_NA|APP_1|RES_1|REC_0|VEN_1|CL_62|NAT_mex|2021-06-01",
        "ID_CEC-21-4534|ST_1|CODE_09015|SX_M|RISK_3|AGE_24|SES_2|SCO_3|CD4_2|DRUG_1|MET_NA|APP_1|RES_1|REC_0|VEN_1|CL_62|NAT_mex|2021-08-11"
      ],
      "attributes":[
        "BULK"
      ]
    },
    {
      "source":137,
      "target":140,
      "directed":false,
      "length":0.00958136,
      "support":0.0,
      "removed":false,
      "sequences":[
        "ID_CEC-21-3828|ST_1|CODE_09015|SX_M|RISK_3|AGE_31|SES_2|SCO_3|CD4_1|DRUG_NA|MET_NA|APP_1|RES_1|REC_0|VEN_1|CL_62|NAT_mex|2021-06-01",
        "ID_CEC-21-5502|ST_1|CODE_09007|SX_M|RISK_3|AGE_22|SES_2|SCO_2|CD4_2|DRUG_1|MET_NA|APP_1|RES_1|REC_1|VEN_1|CL_62|NAT_mex|2021-11-09"
      ],
      "attributes":[
        "BULK"
      ]
    },
    {
      "source":137,
      "target":141,
      "directed":false,
      "length":0.00992737,
      "support":0.0,
      "removed":false,
      "sequences":[
        "ID_CEC-21-3828|ST_1|CODE_09015|SX_M|RISK_3|AGE_31|SES_2|SCO_3|CD4_1|DRUG_NA|MET_NA|APP_1|RES_1|REC_0|VEN_1|CL_62|NAT_mex|2021-06-01",
        "ID_CEC-22-6059|ST_1|CODE_09012|SX_M|RISK_3|AGE_26|SES_2|SCO_2|CD4_1|DRUG_1|MET_NA|APP_1|RES_1|REC_0|VEN_1|CL_62|NAT_mex|2022-01-10"
      ],
      "attributes":[
        "BULK"
      ]
    },
    {
      "source":137,
      "target":142,
      "directed":false,
      "length":0.00672518,
      "support":0.0,
      "removed":false,
      "sequences":[
        "ID_CEC-21-3828|ST_1|CODE_09015|SX_M|RISK_3|AGE_31|SES_2|SCO_3|CD4_1|DRUG_NA|MET_NA|APP_1|RES_1|REC_0|VEN_1|CL_62|NAT_mex|2021-06-01",
        "ID_CEC-22-6585|ST_2|CODE_15058|SX_M|RISK_3|AGE_35|SES_1|SCO_3|CD4_1|DRUG_1|MET_NA|APP_NA|RES_1|REC_0|VEN_0|CL_62|NAT_mex|2022-02-24"
      ],
      "attributes":[
        "BULK"
      ]
    },
    {
      "source":137,
      "target":143,
      "directed":false,
      "length":0.00211373,
      "support":0.0,
      "removed":false,
      "sequences":[
        "ID_CEC-21-3828|ST_1|CODE_09015|SX_M|RISK_3|AGE_31|SES_2|SCO_3|CD4_1|DRUG_NA|MET_NA|APP_1|RES_1|REC_0|VEN_1|CL_62|NAT_mex|2021-06-01",
        "ID_CEC-22-6719|ST_1|CODE_09015|SX_M|RISK_3|AGE_29|SES_1|SCO_2|CD4_1|DRUG_0|MET_NA|APP_1|RES_1|REC_0|VEN_0|CL_62|NAT_mex|2022-03-07"
      ],
      "attributes":[
        "BULK"
      ]
    },
    {
      "source":137,
      "target":144,
      "directed":false,
      "length":0.00887097,
      "support":0.0,
      "removed":false,
      "sequences":[
        "ID_CEC-21-3828|ST_1|CODE_09015|SX_M|RISK_3|AGE_31|SES_2|SCO_3|CD4_1|DRUG_NA|MET_NA|APP_1|RES_1|REC_0|VEN_1|CL_62|NAT_mex|2021-06-01",
        "ID_CEC-22-9694|ST_1|CODE_09005|SX_M|RISK_3|AGE_26|SES_2|SCO_3|CD4_2|DRUG_1|MET_NA|APP_1|RES_1|REC_0|VEN_1|CL_62|NAT_mex|2022-11-28"
      ],
      "attributes":[
        "BULK"
      ]
    },
    {
      "source":1016,
      "target":1017,
      "directed":false,
      "length":0.0120887,
      "support":0.0,
      "removed":false,
      "sequences":[
        "ID_CEC-21-3833|ST_1|CODE_09016|SX_M|RISK_3|AGE_26|SES_2|SCO_3|CD4_2|DRUG_0|MET_NA|APP_1|RES_2|REC_0|VEN_0|CL_420|NAT_mex|2021-06-01",
        "ID_CEC-21-4616|ST_1|CODE_09016|SX_M|RISK_3|AGE_24|SES_1|SCO_3|CD4_2|DRUG_1|MET_1|APP_1|RES_2|REC_1|VEN_1|CL_420|NAT_mex|2021-08-19"
      ],
      "attributes":[
        "BULK"
      ]
    },
    {
      "source":1016,
      "target":1018,
      "directed":false,
      "length":0.00922598,
      "support":0.0,
      "removed":false,
      "sequences":[
        "ID_CEC-21-3833|ST_1|CODE_09016|SX_M|RISK_3|AGE_26|SES_2|SCO_3|CD4_2|DRUG_0|MET_NA|APP_1|RES_2|REC_0|VEN_0|CL_420|NAT_mex|2021-06-01",
        "ID_CEC-22-6663|ST_1|CODE_09013|SX_M|RISK_2|AGE_49|SES_2|SCO_2|CD4_1|DRUG_0|MET_NA|APP_0|RES_2|REC_0|VEN_1|CL_420|NAT_mex|2022-03-02"
      ],
      "attributes":[
        "BULK"
      ]
    },
    {
      "source":1016,
      "target":1019,
      "directed":false,
      "length":0.00993853,
      "support":0.0,
      "removed":false,
      "sequences":[
        "ID_CEC-21-3833|ST_1|CODE_09016|SX_M|RISK_3|AGE_26|SES_2|SCO_3|CD4_2|DRUG_0|MET_NA|APP_1|RES_2|REC_0|VEN_0|CL_420|NAT_mex|2021-06-01",
        "ID_CEC-22-6904|ST_1|CODE_09002|SX_M|RISK_3|AGE_20|SES_2|SCO_2|CD4_1|DRUG_1|MET_NA|APP_1|RES_2|REC_0|VEN_1|CL_420|NAT_mex|2022-03-23"
      ],
      "attributes":[
        "BULK"
      ]
    },
    {
      "source":1016,
      "target":1020,
      "directed":false,
      "length":0.00672368,
      "support":0.0,
      "removed":false,
      "sequences":[
        "ID_CEC-21-3833|ST_1|CODE_09016|SX_M|RISK_3|AGE_26|SES_2|SCO_3|CD4_2|DRUG_0|MET_NA|APP_1|RES_2|REC_0|VEN_0|CL_420|NAT_mex|2021-06-01",
        "ID_CEC-22-8504|ST_1|CODE_09015|SX_M|RISK_3|AGE_28|SES_1|SCO_3|CD4_2|DRUG_1|MET_NA|APP_1|RES_2|REC_0|VEN_0|CL_420|NAT_NA|2022-08-05"
      ],
      "attributes":[
        "BULK"
      ]
    },
    {
      "source":2986,
      "target":2987,
      "directed":false,
      "length":0.00317171,
      "support":0.0,
      "removed":false,
      "sequences":[
        "ID_CEC-21-3836|ST_1|CODE_09007|SX_M|RISK_3|AGE_30|SES_2|SCO_2|CD4_2|DRUG_1|MET_NA|APP_1|RES_1|REC_0|VEN_0|CL_1030|NAT_mex|2021-06-01",
        "ID_CEC-21-3837|ST_2|CODE_15058|SX_M|RISK_3|AGE_41|SES_2|SCO_3|CD4_1|DRUG_0|MET_NA|APP_1|RES_1|REC_0|VEN_0|CL_1030|NAT_mex|2021-06-01"
      ],
      "attributes":[
        "BULK"
      ]
    },
    {
      "source":138,
      "target":139,
      "directed":false,
      "length":0.00601333,
      "support":0.0,
      "removed":false,
      "sequences":[
        "ID_CEC-21-3838|ST_2|CODE_15025|SX_M|RISK_3|AGE_22|SES_2|SCO_2|CD4_2|DRUG_1|MET_NA|APP_1|RES_1|REC_0|VEN_1|CL_62|NAT_mex|2021-06-01",
        "ID_CEC-21-4534|ST_1|CODE_09015|SX_M|RISK_3|AGE_24|SES_2|SCO_3|CD4_2|DRUG_1|MET_NA|APP_1|RES_1|REC_0|VEN_1|CL_62|NAT_mex|2021-08-11"
      ],
      "attributes":[
        "BULK"
      ]
    },
    {
      "source":138,
      "target":140,
      "directed":false,
      "length":0.00958136,
      "support":0.0,
      "removed":false,
      "sequences":[
        "ID_CEC-21-3838|ST_2|CODE_15025|SX_M|RISK_3|AGE_22|SES_2|SCO_2|CD4_2|DRUG_1|MET_NA|APP_1|RES_1|REC_0|VEN_1|CL_62|NAT_mex|2021-06-01",
        "ID_CEC-21-5502|ST_1|CODE_09007|SX_M|RISK_3|AGE_22|SES_2|SCO_2|CD4_2|DRUG_1|MET_NA|APP_1|RES_1|REC_1|VEN_1|CL_62|NAT_mex|2021-11-09"
      ],
      "attributes":[
        "BULK"
      ]
    },
    {
      "source":138,
      "target":141,
      "directed":false,
      "length":0.00992737,
      "support":0.0,
      "removed":false,
      "sequences":[
        "ID_CEC-21-3838|ST_2|CODE_15025|SX_M|RISK_3|AGE_22|SES_2|SCO_2|CD4_2|DRUG_1|MET_NA|APP_1|RES_1|REC_0|VEN_1|CL_62|NAT_mex|2021-06-01",
        "ID_CEC-22-6059|ST_1|CODE_09012|SX_M|RISK_3|AGE_26|SES_2|SCO_2|CD4_1|DRUG_1|MET_NA|APP_1|RES_1|REC_0|VEN_1|CL_62|NAT_mex|2022-01-10"
      ],
      "attributes":[
        "BULK"
      ]
    },
    {
      "source":138,
      "target":142,
      "directed":false,
      "length":0.00672518,
      "support":0.0,
      "removed":false,
      "sequences":[
        "ID_CEC-21-3838|ST_2|CODE_15025|SX_M|RISK_3|AGE_22|SES_2|SCO_2|CD4_2|DRUG_1|MET_NA|APP_1|RES_1|REC_0|VEN_1|CL_62|NAT_mex|2021-06-01",
        "ID_CEC-22-6585|ST_2|CODE_15058|SX_M|RISK_3|AGE_35|SES_1|SCO_3|CD4_1|DRUG_1|MET_NA|APP_NA|RES_1|REC_0|VEN_0|CL_62|NAT_mex|2022-02-24"
      ],
      "attributes":[
        "BULK"
      ]
    },
    {
      "source":138,
      "target":143,
      "directed":false,
      "length":0.00211373,
      "support":0.0,
      "removed":false,
      "sequences":[
        "ID_CEC-21-3838|ST_2|CODE_15025|SX_M|RISK_3|AGE_22|SES_2|SCO_2|CD4_2|DRUG_1|MET_NA|APP_1|RES_1|REC_0|VEN_1|CL_62|NAT_mex|2021-06-01",
        "ID_CEC-22-6719|ST_1|CODE_09015|SX_M|RISK_3|AGE_29|SES_1|SCO_2|CD4_1|DRUG_0|MET_NA|APP_1|RES_1|REC_0|VEN_0|CL_62|NAT_mex|2022-03-07"
      ],
      "attributes":[
        "BULK"
      ]
    },
    {
      "source":138,
      "target":144,
      "directed":false,
      "length":0.00887097,
      "support":0.0,
      "removed":false,
      "sequences":[
        "ID_CEC-21-3838|ST_2|CODE_15025|SX_M|RISK_3|AGE_22|SES_2|SCO_2|CD4_2|DRUG_1|MET_NA|APP_1|RES_1|REC_0|VEN_1|CL_62|NAT_mex|2021-06-01",
        "ID_CEC-22-9694|ST_1|CODE_09005|SX_M|RISK_3|AGE_26|SES_2|SCO_3|CD4_2|DRUG_1|MET_NA|APP_1|RES_1|REC_0|VEN_1|CL_62|NAT_mex|2022-11-28"
      ],
      "attributes":[
        "BULK"
      ]
    },
    {
      "source":65,
      "target":66,
      "directed":false,
      "length":0.00922674,
      "support":0.0,
      "removed":false,
      "sequences":[
        "ID_CEC-21-3839|ST_1|CODE_09003|SX_M|RISK_3|AGE_28|SES_2|SCO_3|CD4_2|DRUG_0|MET_NA|APP_1|RES_2|REC_0|VEN_NA|CL_85|NAT_col|2021-06-02",
        "ID_CEC-21-3921|ST_1|CODE_09011|SX_M|RISK_3|AGE_26|SES_2|SCO_2|CD4_1|DRUG_NA|MET_NA|APP_NA|RES_2|REC_0|VEN_NA|CL_85|NAT_mex|2021-06-07"
      ],
      "attributes":[
        "BULK"
      ]
    },
    {
      "source":65,
      "target":70,
      "directed":false,
      "length":0.0113808,
      "support":0.0,
      "removed":false,
      "sequences":[
        "ID_CEC-21-3839|ST_1|CODE_09003|SX_M|RISK_3|AGE_28|SES_2|SCO_3|CD4_2|DRUG_0|MET_NA|APP_1|RES_2|REC_0|VEN_NA|CL_85|NAT_col|2021-06-02",
        "ID_CEC-21-4670|ST_1|CODE_09007|SX_F|RISK_1|AGE_25|SES_2|SCO_3|CD4_2|DRUG_0|MET_NA|APP_NA|RES_2|REC_0|VEN_NA|CL_85|NAT_mex|2021-08-25"
      ],
      "attributes":[
        "BULK"
      ]
    },
    {
      "source":65,
      "target":74,
      "directed":false,
      "length":0.0113755,
      "support":0.0,
      "removed":false,
      "sequences":[
        "ID_CEC-21-3839|ST_1|CODE_09003|SX_M|RISK_3|AGE_28|SES_2|SCO_3|CD4_2|DRUG_0|MET_NA|APP_1|RES_2|REC_0|VEN_NA|CL_85|NAT_col|2021-06-02",
        "ID_CEC-21-5857|ST_1|CODE_09003|SX_M|RISK_3|AGE_32|SES_2|SCO_3|CD4_1|DRUG_1|MET_NA|APP_0|RES_2|REC_0|VEN_1|CL_85|NAT_mex|2021-12-07"
      ],
      "attributes":[
        "BULK"
      ]
    },
    {
      "source":65,
      "target":77,
      "directed":false,
      "length":0.0106482,
      "support":0.0,
      "removed":false,
      "sequences":[
        "ID_CEC-21-3839|ST_1|CODE_09003|SX_M|RISK_3|AGE_28|SES_2|SCO_3|CD4_2|DRUG_0|MET_NA|APP_1|RES_2|REC_0|VEN_NA|CL_85|NAT_col|2021-06-02",
        "ID_CEC-22-6789|ST_2|CODE_15057|SX_M|RISK_3|AGE_30|SES_1|SCO_2|CD4_1|DRUG_0|MET_NA|APP_1|RES_1|REC_0|VEN_1|CL_85|NAT_mex|2022-03-14"
      ],
      "attributes":[
        "BULK"
      ]
    },
    {
      "source":2988,
      "target":2989,
      "directed":false,
      "length":0.0120748,
      "support":0.0,
      "removed":false,
      "sequences":[
        "ID_CEC-21-3842|ST_1|CODE_09014|SX_M|RISK_3|AGE_29|SES_2|SCO_3|CD4_1|DRUG_1|MET_NA|APP_0|RES_1|REC_0|VEN_0|CL_1031|NAT_mex|2021-06-02",
        "ID_CEC-21-4381|ST_1|CODE_09015|SX_M|RISK_3|AGE_19|SES_2|SCO_2|CD4_1|DRUG_0|MET_NA|APP_0|RES_1|REC_0|VEN_0|CL_1031|NAT_mex|2021-07-20"
      ],
      "attributes":[
        "BULK"
      ]
    },
    {
      "source":1028,
      "target":1029,
      "directed":false,
      "length":0.000352322,
      "support":0.0,
      "removed":false,
      "sequences":[
        "ID_CEC-21-3843|ST_1|CODE_09007|SX_M|RISK_3|AGE_27|SES_2|SCO_3|CD4_2|DRUG_1|MET_NA|APP_1|RES_1|REC_0|VEN_NA|CL_254|NAT_mex|2021-06-02",
        "ID_CEC-21-4783|ST_1|CODE_09007|SX_M|RISK_3|AGE_30|SES_2|SCO_2|CD4_2|DRUG_1|MET_NA|APP_1|RES_1|REC_0|VEN_NA|CL_254|NAT_mex|2021-09-06"
      ],
      "attributes":[
        "BULK"
      ]
    },
    {
      "source":1028,
      "target":1030,
      "directed":false,
      "length":0.000352323,
      "support":0.0,
      "removed":false,
      "sequences":[
        "ID_CEC-21-3843|ST_1|CODE_09007|SX_M|RISK_3|AGE_27|SES_2|SCO_3|CD4_2|DRUG_1|MET_NA|APP_1|RES_1|REC_0|VEN_NA|CL_254|NAT_mex|2021-06-02",
        "ID_CEC-22-7090|ST_1|CODE_09007|SX_M|RISK_3|AGE_28|SES_2|SCO_2|CD4_2|DRUG_1|MET_NA|APP_0|RES_1|REC_0|VEN_0|CL_254|NAT_mex|2022-04-06"
      ],
      "attributes":[
        "BULK"
      ]
    },
    {
      "source":1028,
      "target":1031,
      "directed":false,
      "length":0.0106622,
      "support":0.0,
      "removed":false,
      "sequences":[
        "ID_CEC-21-3843|ST_1|CODE_09007|SX_M|RISK_3|AGE_27|SES_2|SCO_3|CD4_2|DRUG_1|MET_NA|APP_1|RES_1|REC_0|VEN_NA|CL_254|NAT_mex|2021-06-02",
        "ID_CEC-22-8580|ST_1|CODE_09011|SX_M|RISK_3|AGE_24|SES_1|SCO_3|CD4_2|DRUG_0|MET_NA|APP_0|RES_1|REC_0|VEN_0|CL_254|NAT_mex|2022-08-12"
      ],
      "attributes":[
        "BULK"
      ]
    },
    {
      "source":1178,
      "target":1179,
      "directed":false,
      "length":0.00246703,
      "support":0.0,
      "removed":false,
      "sequences":[
        "ID_CEC-21-3844|ST_1|CODE_09013|SX_M|RISK_3|AGE_19|SES_1|SCO_2|CD4_2|DRUG_1|MET_NA|APP_1|RES_3|REC_0|VEN_1|CL_419|NAT_mex|2021-06-02",
        "ID_CEC-22-8250|ST_1|CODE_09012|SX_M|RISK_3|AGE_26|SES_2|SCO_2|CD4_2|DRUG_1|MET_NA|APP_1|RES_3|REC_0|VEN_0|CL_419|NAT_mex|2022-07-08"
      ],
      "attributes":[
        "BULK"
      ]
    },
    {
      "source":2186,
      "target":2187,
      "directed":false,
      "length":0.00105605,
      "support":0.0,
      "removed":false,
      "sequences":[
        "ID_CEC-21-3847|ST_2|CODE_15033|SX_M|RISK_3|AGE_24|SES_1|SCO_3|CD4_2|DRUG_1|MET_NA|APP_1|RES_1|REC_0|VEN_0|CL_644|NAT_mex|2021-06-02",
        "ID_CEC-21-3877|ST_2|CODE_15033|SX_M|RISK_3|AGE_26|SES_2|SCO_3|CD4_1|DRUG_0|MET_NA|APP_1|RES_1|REC_0|VEN_0|CL_644|NAT_mex|2021-06-04"
      ],
      "attributes":[
        "BULK"
      ]
    },
    {
      "source":1604,
      "target":1607,
      "directed":false,
      "length":0.00956752,
      "support":0.0,
      "removed":false,
      "sequences":[
        "ID_CEC-21-3851|ST_2|CODE_15033|SX_M|RISK_2|AGE_32|SES_2|SCO_3|CD4_1|DRUG_0|MET_NA|APP_1|RES_6|REC_0|VEN_0|CL_649|NAT_mex|2021-06-02",
        "ID_CEC-21-4028|ST_1|CODE_07106|SX_M|RISK_3|AGE_28|SES_2|SCO_3|CD4_2|DRUG_0|MET_NA|APP_1|RES_2|REC_1|VEN_1|CL_649|NAT_mex|2021-06-16"
      ],
      "attributes":[
        "BULK"
      ]
    },
    {
      "source":1604,
      "target":1605,
      "directed":false,
      "length":0.00600783,
      "support":0.0,
      "removed":false,
      "sequences":[
        "ID_CEC-21-3851|ST_2|CODE_15033|SX_M|RISK_2|AGE_32|SES_2|SCO_3|CD4_1|DRUG_0|MET_NA|APP_1|RES_6|REC_0|VEN_0|CL_649|NAT_mex|2021-06-02",
        "ID_CEC-22-6534|ST_1|CODE_09007|SX_M|RISK_3|AGE_39|SES_2|SCO_2|CD4_2|DRUG_1|MET_NA|APP_1|RES_2|REC_0|VEN_1|CL_649|NAT_mex|2022-02-18"
      ],
      "attributes":[
        "BULK"
      ]
    },
    {
      "source":346,
      "target":347,
      "directed":false,
      "length":0.00423445,
      "support":0.0,
      "removed":false,
      "sequences":[
        "ID_CEC-21-3864|ST_2|CODE_15057|SX_M|RISK_3|AGE_26|SES_1|SCO_2|CD4_1|DRUG_0|MET_NA|APP_0|RES_1|REC_0|VEN_0|CL_185|NAT_mex|2021-06-03",
        "ID_CEC-21-3865|ST_2|CODE_15057|SX_M|RISK_3|AGE_28|SES_2|SCO_3|CD4_3|DRUG_0|MET_NA|APP_0|RES_1|REC_0|VEN_0|CL_185|NAT_mex|2021-06-03"
      ],
      "attributes":[
        "BULK"
      ]
    },
    {
      "source":346,
      "target":348,
      "directed":false,
      "length":0.00742732,
      "support":0.0,
      "removed":false,
      "sequences":[
        "ID_CEC-21-3864|ST_2|CODE_15057|SX_M|RISK_3|AGE_26|SES_1|SCO_2|CD4_1|DRUG_0|MET_NA|APP_0|RES_1|REC_0|VEN_0|CL_185|NAT_mex|2021-06-03",
        "ID_CEC-21-4656|ST_1|CODE_09016|SX_M|RISK_3|AGE_23|SES_2|SCO_3|CD4_1|DRUG_1|MET_NA|APP_1|RES_1|REC_0|VEN_0|CL_185|NAT_mex|2021-08-24"
      ],
      "attributes":[
        "BULK"
      ]
    },
    {
      "source":346,
      "target":349,
      "directed":false,
      "length":0.0138722,
      "support":0.0,
      "removed":false,
      "sequences":[
        "ID_CEC-21-3864|ST_2|CODE_15057|SX_M|RISK_3|AGE_26|SES_1|SCO_2|CD4_1|DRUG_0|MET_NA|APP_0|RES_1|REC_0|VEN_0|CL_185|NAT_mex|2021-06-03",
        "ID_CEC-21-4869|ST_1|CODE_09016|SX_M|RISK_3|AGE_25|SES_2|SCO_2|CD4_2|DRUG_1|MET_NA|APP_1|RES_1|REC_0|VEN_NA|CL_185|NAT_mex|2021-09-17"
      ],
      "attributes":[
        "BULK"
      ]
    },
    {
      "source":346,
      "target":351,
      "directed":false,
      "length":0.00885496,
      "support":0.0,
      "removed":false,
      "sequences":[
        "ID_CEC-21-3864|ST_2|CODE_15057|SX_M|RISK_3|AGE_26|SES_1|SCO_2|CD4_1|DRUG_0|MET_NA|APP_0|RES_1|REC_0|VEN_0|CL_185|NAT_mex|2021-06-03",
        "ID_CEC-21-5159|ST_1|CODE_09003|SX_M|RISK_3|AGE_42|SES_2|SCO_3|CD4_1|DRUG_1|MET_NA|APP_1|RES_1|REC_0|VEN_1|CL_185|NAT_mex|2021-10-11"
      ],
      "attributes":[
        "BULK"
      ]
    },
    {
      "source":346,
      "target":352,
      "directed":false,
      "length":0.00850704,
      "support":0.0,
      "removed":false,
      "sequences":[
        "ID_CEC-21-3864|ST_2|CODE_15057|SX_M|RISK_3|AGE_26|SES_1|SCO_2|CD4_1|DRUG_0|MET_NA|APP_0|RES_1|REC_0|VEN_0|CL_185|NAT_mex|2021-06-03",
        "ID_CEC-22-9870|ST_2|CODE_15122|SX_M|RISK_3|AGE_42|SES_1|SCO_2|CD4_1|DRUG_0|MET_NA|APP_1|RES_1|REC_0|VEN_0|CL_185|NAT_mex|2022-12-14"
      ],
      "attributes":[
        "BULK"
      ]
    },
    {
      "source":347,
      "target":348,
      "directed":false,
      "length":0.0127912,
      "support":0.0,
      "removed":false,
      "sequences":[
        "ID_CEC-21-3865|ST_2|CODE_15057|SX_M|RISK_3|AGE_28|SES_2|SCO_3|CD4_3|DRUG_0|MET_NA|APP_0|RES_1|REC_0|VEN_0|CL_185|NAT_mex|2021-06-03",
        "ID_CEC-21-4656|ST_1|CODE_09016|SX_M|RISK_3|AGE_23|SES_2|SCO_3|CD4_1|DRUG_1|MET_NA|APP_1|RES_1|REC_0|VEN_0|CL_185|NAT_mex|2021-08-24"
      ],
      "attributes":[
        "BULK"
      ]
    },
    {
      "source":347,
      "target":350,
      "directed":false,
      "length":0.0135063,
      "support":0.0,
      "removed":false,
      "sequences":[
        "ID_CEC-21-3865|ST_2|CODE_15057|SX_M|RISK_3|AGE_28|SES_2|SCO_3|CD4_3|DRUG_0|MET_NA|APP_0|RES_1|REC_0|VEN_0|CL_185|NAT_mex|2021-06-03",
        "ID_CEC-21-5007|ST_1|CODE_09014|SX_M|RISK_3|AGE_29|SES_2|SCO_3|CD4_1|DRUG_1|MET_NA|APP_1|RES_1|REC_0|VEN_0|CL_185|NAT_mex|2021-09-28"
      ],
      "attributes":[
        "BULK"
      ]
    },
    {
      "source":347,
      "target":351,
      "directed":false,
      "length":0.0138707,
      "support":0.0,
      "removed":false,
      "sequences":[
        "ID_CEC-21-3865|ST_2|CODE_15057|SX_M|RISK_3|AGE_28|SES_2|SCO_3|CD4_3|DRUG_0|MET_NA|APP_0|RES_1|REC_0|VEN_0|CL_185|NAT_mex|2021-06-03",
        "ID_CEC-21-5159|ST_1|CODE_09003|SX_M|RISK_3|AGE_42|SES_2|SCO_3|CD4_1|DRUG_1|MET_NA|APP_1|RES_1|REC_0|VEN_1|CL_185|NAT_mex|2021-10-11"
      ],
      "attributes":[
        "BULK"
      ]
    },
    {
      "source":347,
      "target":352,
      "directed":false,
      "length":0.0128097,
      "support":0.0,
      "removed":false,
      "sequences":[
        "ID_CEC-21-3865|ST_2|CODE_15057|SX_M|RISK_3|AGE_28|SES_2|SCO_3|CD4_3|DRUG_0|MET_NA|APP_0|RES_1|REC_0|VEN_0|CL_185|NAT_mex|2021-06-03",
        "ID_CEC-22-9870|ST_2|CODE_15122|SX_M|RISK_3|AGE_42|SES_1|SCO_2|CD4_1|DRUG_0|MET_NA|APP_1|RES_1|REC_0|VEN_0|CL_185|NAT_mex|2022-12-14"
      ],
      "attributes":[
        "BULK"
      ]
    },
    {
      "source":2200,
      "target":2201,
      "directed":false,
      "length":0.00282008,
      "support":0.0,
      "removed":false,
      "sequences":[
        "ID_CEC-21-3868|ST_1|CODE_09003|SX_M|RISK_3|AGE_25|SES_1|SCO_2|CD4_3|DRUG_0|MET_NA|APP_0|RES_1|REC_0|VEN_0|CL_650|NAT_mex|2021-06-03",
        "ID_CEC-21-4319|ST_2|CODE_15070|SX_M|RISK_3|AGE_23|SES_1|SCO_2|CD4_1|DRUG_1|MET_NA|APP_1|RES_1|REC_0|VEN_1|CL_650|NAT_mex|2021-07-14"
      ],
      "attributes":[
        "BULK"
      ]
    },
    {
      "source":2200,
      "target":2202,
      "directed":false,
      "length":0.00600671,
      "support":0.0,
      "removed":false,
      "sequences":[
        "ID_CEC-21-3868|ST_1|CODE_09003|SX_M|RISK_3|AGE_25|SES_1|SCO_2|CD4_3|DRUG_0|MET_NA|APP_0|RES_1|REC_0|VEN_0|CL_650|NAT_mex|2021-06-03",
        "ID_CEC-21-5830|ST_2|CODE_15058|SX_M|RISK_3|AGE_21|SES_1|SCO_2|CD4_1|DRUG_1|MET_NA|APP_1|RES_1|REC_0|VEN_0|CL_650|NAT_mex|2021-12-06"
      ],
      "attributes":[
        "BULK"
      ]
    },
    {
      "source":2990,
      "target":2991,
      "directed":false,
      "length":0.00176206,
      "support":0.0,
      "removed":false,
      "sequences":[
        "ID_CEC-21-3876|ST_1|CODE_09003|SX_M|RISK_3|AGE_26|SES_1|SCO_2|CD4_1|DRUG_0|MET_NA|APP_0|RES_1|REC_0|VEN_0|CL_1032|NAT_mex|2021-06-04",
        "ID_CEC-21-4255|ST_1|CODE_09007|SX_M|RISK_3|AGE_32|SES_2|SCO_3|CD4_2|DRUG_0|MET_NA|APP_1|RES_1|REC_1|VEN_1|CL_1032|NAT_mex|2021-07-09"
      ],
      "attributes":[
        "BULK"
      ]
    },
    {
      "source":1332,
      "target":1333,
      "directed":false,
      "length":0.0113679,
      "support":0.0,
      "removed":false,
      "sequences":[
        "ID_CEC-21-3878|ST_1|CODE_07106|SX_M|RISK_3|AGE_40|SES_2|SCO_2|CD4_2|DRUG_1|MET_NA|APP_1|RES_1|REC_0|VEN_0|CL_418|NAT_mex|2021-06-04",
        "ID_CEC-21-4532|ST_1|CODE_09014|SX_M|RISK_3|AGE_32|SES_2|SCO_3|CD4_2|DRUG_1|MET_NA|APP_NA|RES_1|REC_0|VEN_1|CL_418|NAT_mex|2021-08-10"
      ],
      "attributes":[
        "BULK"
      ]
    },
    {
      "source":1332,
      "target":1334,
      "directed":false,
      "length":0.00956731,
      "support":0.0,
      "removed":false,
      "sequences":[
        "ID_CEC-21-3878|ST_1|CODE_07106|SX_M|RISK_3|AGE_40|SES_2|SCO_2|CD4_2|DRUG_1|MET_NA|APP_1|RES_1|REC_0|VEN_0|CL_418|NAT_mex|2021-06-04",
        "ID_CEC-22-7129|ST_1|CODE_07106|SX_M|RISK_3|AGE_29|SES_2|SCO_3|CD4_1|DRUG_1|MET_NA|APP_1|RES_1|REC_0|VEN_1|CL_418|NAT_mex|2022-04-11"
      ],
      "attributes":[
        "BULK"
      ]
    },
    {
      "source":1637,
      "target":1638,
      "directed":false,
      "length":0.00176102,
      "support":0.0,
      "removed":false,
      "sequences":[
        "ID_CEC-21-3885|ST_2|CODE_15029|SX_M|RISK_3|AGE_22|SES_2|SCO_2|CD4_2|DRUG_0|MET_NA|APP_1|RES_1|REC_0|VEN_0|CL_279|NAT_mex|2021-06-04",
        "ID_CEC-22-6742|ST_1|CODE_09003|SX_M|RISK_3|AGE_26|SES_2|SCO_2|CD4_1|DRUG_1|MET_NA|APP_1|RES_1|REC_0|VEN_1|CL_279|NAT_mex|2022-03-10"
      ],
      "attributes":[
        "BULK"
      ]
    },
    {
      "source":1637,
      "target":1639,
      "directed":false,
      "length":0.00388056,
      "support":0.0,
      "removed":false,
      "sequences":[
        "ID_CEC-21-3885|ST_2|CODE_15029|SX_M|RISK_3|AGE_22|SES_2|SCO_2|CD4_2|DRUG_0|MET_NA|APP_1|RES_1|REC_0|VEN_0|CL_279|NAT_mex|2021-06-04",
        "ID_CEC-22-6743|ST_1|CODE_09003|SX_M|RISK_3|AGE_26|SES_2|SCO_2|CD4_1|DRUG_0|MET_NA|APP_0|RES_1|REC_0|VEN_0|CL_279|NAT_mex|2022-03-10"
      ],
      "attributes":[
        "BULK"
      ]
    },
    {
      "source":1678,
      "target":1679,
      "directed":false,
      "length":0.00565377,
      "support":0.0,
      "removed":false,
      "sequences":[
        "ID_CEC-21-3892|ST_1|CODE_09002|SX_M|RISK_3|AGE_27|SES_2|SCO_2|CD4_3|DRUG_1|MET_NA|APP_1|RES_1|REC_1|VEN_1|CL_503|NAT_mex|2021-06-07",
        "ID_CEC-21-4996|ST_1|CODE_09010|SX_M|RISK_3|AGE_33|SES_1|SCO_2|CD4_1|DRUG_1|MET_1|APP_1|RES_1|REC_0|VEN_1|CL_503|NAT_mex|2021-09-27"
      ],
      "attributes":[
        "BULK"
      ]
    },
    {
      "source":911,
      "target":912,
      "directed":false,
      "length":0.00530571,
      "support":0.0,
      "removed":false,
      "sequences":[
        "ID_CEC-21-3901|ST_1|CODE_09003|SX_M|RISK_3|AGE_26|SES_2|SCO_3|CD4_1|DRUG_0|MET_NA|APP_1|RES_1|REC_0|VEN_0|CL_253|NAT_mex|2021-06-08",
        "ID_CEC-21-4159|ST_1|CODE_09003|SX_M|RISK_3|AGE_27|SES_1|SCO_2|CD4_1|DRUG_1|MET_NA|APP_0|RES_1|REC_0|VEN_0|CL_253|NAT_mex|2021-06-30"
      ],
      "attributes":[
        "BULK"
      ]
    },
    {
      "source":911,
      "target":915,
      "directed":false,
      "length":0.00851286,
      "support":0.0,
      "removed":false,
      "sequences":[
        "ID_CEC-21-3901|ST_1|CODE_09003|SX_M|RISK_3|AGE_26|SES_2|SCO_3|CD4_1|DRUG_0|MET_NA|APP_1|RES_1|REC_0|VEN_0|CL_253|NAT_mex|2021-06-08",
        "ID_CEC-22-7966|ST_1|CODE_09003|SX_M|RISK_3|AGE_42|SES_2|SCO_3|CD4_1|DRUG_1|MET_NA|APP_1|RES_1|REC_0|VEN_0|CL_253|NAT_mex|2022-06-15"
      ],
      "attributes":[
        "BULK"
      ]
    },
    {
      "source":911,
      "target":916,
      "directed":false,
      "length":0.00851352,
      "support":0.0,
      "removed":false,
      "sequences":[
        "ID_CEC-21-3901|ST_1|CODE_09003|SX_M|RISK_3|AGE_26|SES_2|SCO_3|CD4_1|DRUG_0|MET_NA|APP_1|RES_1|REC_0|VEN_0|CL_253|NAT_mex|2021-06-08",
        "ID_CEC-22-7997|ST_1|CODE_09003|SX_M|RISK_3|AGE_23|SES_2|SCO_2|CD4_2|DRUG_0|MET_NA|APP_0|RES_1|REC_1|VEN_0|CL_253|NAT_mex|2022-06-17"
      ],
      "attributes":[
        "BULK"
      ]
    },
    {
      "source":911,
      "target":914,
      "directed":false,
      "length":0.00565733,
      "support":0.0,
      "removed":false,
      "sequences":[
        "ID_CEC-21-3901|ST_1|CODE_09003|SX_M|RISK_3|AGE_26|SES_2|SCO_3|CD4_1|DRUG_0|MET_NA|APP_1|RES_1|REC_0|VEN_0|CL_253|NAT_mex|2021-06-08",
        "ID_CEC-22-9256|ST_1|CODE_09003|SX_M|RISK_3|AGE_21|SES_2|SCO_2|CD4_2|DRUG_1|MET_1|APP_1|RES_1|REC_0|VEN_1|CL_253|NAT_mex|2022-10-10"
      ],
      "attributes":[
        "BULK"
      ]
    },
    {
      "source":1057,
      "target":1058,
      "directed":false,
      "length":0.000351833,
      "support":0.0,
      "removed":false,
      "sequences":[
        "ID_CEC-21-3907|ST_1|CODE_09010|SX_M|RISK_3|AGE_24|SES_2|SCO_2|CD4_2|DRUG_0|MET_NA|APP_1|RES_1|REC_1|VEN_0|CL_17|NAT_mex|2021-06-08",
        "ID_CEC-21-4635|ST_1|CODE_09010|SX_M|RISK_3|AGE_29|SES_2|SCO_3|CD4_1|DRUG_1|MET_NA|APP_0|RES_1|REC_0|VEN_0|CL_17|NAT_mex|2021-08-20"
      ],
      "attributes":[
        "BULK"
      ]
    },
    {
      "source":1057,
      "target":1060,
      "directed":false,
      "length":0.00671785,
      "support":0.0,
      "removed":false,
      "sequences":[
        "ID_CEC-21-3907|ST_1|CODE_09010|SX_M|RISK_3|AGE_24|SES_2|SCO_2|CD4_2|DRUG_0|MET_NA|APP_1|RES_1|REC_1|VEN_0|CL_17|NAT_mex|2021-06-08",
        "ID_CEC-21-5660|ST_2|CODE_15031|SX_M|RISK_NA|AGE_37|SES_NA|SCO_NA|CD4_1|DRUG_NA|MET_NA|APP_NA|RES_1|REC_0|VEN_NA|CL_17|NAT_NA|2021-11-23"
      ],
      "attributes":[
        "BULK"
      ]
    },
    {
      "source":1057,
      "target":1062,
      "directed":false,
      "length":0.00105602,
      "support":0.0,
      "removed":false,
      "sequences":[
        "ID_CEC-21-3907|ST_1|CODE_09010|SX_M|RISK_3|AGE_24|SES_2|SCO_2|CD4_2|DRUG_0|MET_NA|APP_1|RES_1|REC_1|VEN_0|CL_17|NAT_mex|2021-06-08",
        "ID_CEC-22-7905|ST_1|CODE_09010|SX_M|RISK_3|AGE_27|SES_1|SCO_2|CD4_1|DRUG_1|MET_NA|APP_1|RES_1|REC_0|VEN_1|CL_17|NAT_mex|2022-06-09"
      ],
      "attributes":[
        "BULK"
      ]
    },
    {
      "source":2203,
      "target":2204,
      "directed":false,
      "length":0.000703652,
      "support":0.0,
      "removed":false,
      "sequences":[
        "ID_CEC-21-3908|ST_1|CODE_09005|SX_M|RISK_3|AGE_19|SES_2|SCO_2|CD4_2|DRUG_1|MET_NA|APP_1|RES_6|REC_0|VEN_1|CL_436|NAT_mex|2021-06-08",
        "ID_CEC-21-4101|ST_2|CODE_15033|SX_M|RISK_3|AGE_19|SES_2|SCO_2|CD4_2|DRUG_0|MET_NA|APP_0|RES_6|REC_0|VEN_0|CL_436|NAT_mex|2021-06-24"
      ],
      "attributes":[
        "BULK"
      ]
    },
    {
      "source":2203,
      "target":2205,
      "directed":false,
      "length":0.00671682,
      "support":0.0,
      "removed":false,
      "sequences":[
        "ID_CEC-21-3908|ST_1|CODE_09005|SX_M|RISK_3|AGE_19|SES_2|SCO_2|CD4_2|DRUG_1|MET_NA|APP_1|RES_6|REC_0|VEN_1|CL_436|NAT_mex|2021-06-08",
        "ID_CEC-22-6175|ST_1|CODE_09011|SX_M|RISK_3|AGE_34|SES_1|SCO_3|CD4_2|DRUG_0|MET_NA|APP_0|RES_3|REC_0|VEN_0|CL_436|NAT_mex|2022-01-18"
      ],
      "attributes":[
        "BULK"
      ]
    },
    {
      "source":3,
      "target":4,
      "directed":false,
      "length":0.00458786,
      "support":0.0,
      "removed":false,
      "sequences":[
        "ID_CEC-21-3915|ST_1|CODE_09014|SX_M|RISK_3|AGE_29|SES_1|SCO_3|CD4_3|DRUG_1|MET_NA|APP_0|RES_1|REC_0|VEN_0|CL_304|NAT_mex|2021-06-08",
        "ID_CEC-21-3968|ST_1|CODE_09016|SX_M|RISK_3|AGE_29|SES_2|SCO_2|CD4_2|DRUG_1|MET_NA|APP_1|RES_1|REC_1|VEN_0|CL_304|NAT_ven|2021-06-11"
      ],
      "attributes":[
        "BULK"
      ]
    },
    {
      "source":3,
      "target":5,
      "directed":false,
      "length":0.0110061,
      "support":0.0,
      "removed":false,
      "sequences":[
        "ID_CEC-21-3915|ST_1|CODE_09014|SX_M|RISK_3|AGE_29|SES_1|SCO_3|CD4_3|DRUG_1|MET_NA|APP_0|RES_1|REC_0|VEN_0|CL_304|NAT_mex|2021-06-08",
        "ID_CEC-21-3994|ST_2|CODE_15057|SX_M|RISK_3|AGE_30|SES_1|SCO_3|CD4_2|DRUG_1|MET_NA|APP_1|RES_2|REC_0|VEN_1|CL_304|NAT_mex|2021-06-15"
      ],
      "attributes":[
        "BULK"
      ]
    },
    {
      "source":3,
      "target":6,
      "directed":false,
      "length":0.00672278,
      "support":0.0,
      "removed":false,
      "sequences":[
        "ID_CEC-21-3915|ST_1|CODE_09014|SX_M|RISK_3|AGE_29|SES_1|SCO_3|CD4_3|DRUG_1|MET_NA|APP_0|RES_1|REC_0|VEN_0|CL_304|NAT_mex|2021-06-08",
        "ID_CEC-21-4447|ST_1|CODE_09012|SX_M|RISK_3|AGE_22|SES_2|SCO_3|CD4_2|DRUG_1|MET_NA|APP_1|RES_1|REC_1|VEN_NA|CL_304|NAT_mex|2021-08-03"
      ],
      "attributes":[
        "BULK"
      ]
    },
    {
      "source":3,
      "target":7,
      "directed":false,
      "length":0.00708089,
      "support":0.0,
      "removed":false,
      "sequences":[
        "ID_CEC-21-3915|ST_1|CODE_09014|SX_M|RISK_3|AGE_29|SES_1|SCO_3|CD4_3|DRUG_1|MET_NA|APP_0|RES_1|REC_0|VEN_0|CL_304|NAT_mex|2021-06-08",
        "ID_CEC-21-4456|ST_1|CODE_09010|SX_M|RISK_3|AGE_50|SES_2|SCO_2|CD4_2|DRUG_NA|MET_NA|APP_NA|RES_1|REC_0|VEN_NA|CL_304|NAT_mex|2021-08-04"
      ],
      "attributes":[
        "BULK"
      ]
    },
    {
      "source":3,
      "target":8,
      "directed":false,
      "length":0.00708089,
      "support":0.0,
      "removed":false,
      "sequences":[
        "ID_CEC-21-3915|ST_1|CODE_09014|SX_M|RISK_3|AGE_29|SES_1|SCO_3|CD4_3|DRUG_1|MET_NA|APP_0|RES_1|REC_0|VEN_0|CL_304|NAT_mex|2021-06-08",
        "ID_CEC-21-4481|ST_1|CODE_09007|SX_M|RISK_NA|AGE_33|SES_2|SCO_2|CD4_1|DRUG_0|MET_NA|APP_NA|RES_1|REC_0|VEN_NA|CL_304|NAT_mex|2021-08-06"
      ],
      "attributes":[
        "BULK"
      ]
    },
    {
      "source":3,
      "target":9,
      "directed":false,
      "length":0.00708089,
      "support":0.0,
      "removed":false,
      "sequences":[
        "ID_CEC-21-3915|ST_1|CODE_09014|SX_M|RISK_3|AGE_29|SES_1|SCO_3|CD4_3|DRUG_1|MET_NA|APP_0|RES_1|REC_0|VEN_0|CL_304|NAT_mex|2021-06-08",
        "ID_CEC-21-4482|ST_1|CODE_09007|SX_M|RISK_3|AGE_51|SES_2|SCO_2|CD4_2|DRUG_0|MET_NA|APP_1|RES_1|REC_1|VEN_NA|CL_304|NAT_mex|2021-08-06"
      ],
      "attributes":[
        "BULK"
      ]
    },
    {
      "source":3,
      "target":10,
      "directed":false,
      "length":0.00707645,
      "support":0.0,
      "removed":false,
      "sequences":[
        "ID_CEC-21-3915|ST_1|CODE_09014|SX_M|RISK_3|AGE_29|SES_1|SCO_3|CD4_3|DRUG_1|MET_NA|APP_0|RES_1|REC_0|VEN_0|CL_304|NAT_mex|2021-06-08",
        "ID_CEC-21-4512|ST_2|CODE_15037|SX_M|RISK_3|AGE_32|SES_1|SCO_3|CD4_3|DRUG_1|MET_NA|APP_1|RES_1|REC_0|VEN_1|CL_304|NAT_mex|2021-08-09"
      ],
      "attributes":[
        "BULK"
      ]
    },
    {
      "source":3,
      "target":11,
      "directed":false,
      "length":0.00742916,
      "support":0.0,
      "removed":false,
      "sequences":[
        "ID_CEC-21-3915|ST_1|CODE_09014|SX_M|RISK_3|AGE_29|SES_1|SCO_3|CD4_3|DRUG_1|MET_NA|APP_0|RES_1|REC_0|VEN_0|CL_304|NAT_mex|2021-06-08",
        "ID_CEC-21-5414|ST_1|CODE_09002|SX_M|RISK_3|AGE_37|SES_2|SCO_2|CD4_1|DRUG_1|MET_NA|APP_1|RES_1|REC_0|VEN_0|CL_304|NAT_mex|2021-11-01"
      ],
      "attributes":[
        "BULK"
      ]
    },
    {
      "source":3,
      "target":12,
      "directed":false,
      "length":0.00565581,
      "support":0.0,
      "removed":false,
      "sequences":[
        "ID_CEC-21-3915|ST_1|CODE_09014|SX_M|RISK_3|AGE_29|SES_1|SCO_3|CD4_3|DRUG_1|MET_NA|APP_0|RES_1|REC_0|VEN_0|CL_304|NAT_mex|2021-06-08",
        "ID_CEC-21-5819|ST_1|CODE_09007|SX_M|RISK_3|AGE_26|SES_2|SCO_3|CD4_1|DRUG_0|MET_NA|APP_1|RES_1|REC_0|VEN_1|CL_304|NAT_mex|2021-12-06"
      ],
      "attributes":[
        "BULK"
      ]
    },
    {
      "source":3,
      "target":13,
      "directed":false,
      "length":0.00565935,
      "support":0.0,
      "removed":false,
      "sequences":[
        "ID_CEC-21-3915|ST_1|CODE_09014|SX_M|RISK_3|AGE_29|SES_1|SCO_3|CD4_3|DRUG_1|MET_NA|APP_0|RES_1|REC_0|VEN_0|CL_304|NAT_mex|2021-06-08",
        "ID_CEC-22-5996|ST_1|CODE_07106|SX_M|RISK_3|AGE_28|SES_2|SCO_2|CD4_1|DRUG_1|MET_NA|APP_0|RES_1|REC_0|VEN_0|CL_304|NAT_mex|2022-01-05"
      ],
      "attributes":[
        "BULK"
      ]
    },
    {
      "source":3,
      "target":14,
      "directed":false,
      "length":0.00708089,
      "support":0.0,
      "removed":false,
      "sequences":[
        "ID_CEC-21-3915|ST_1|CODE_09014|SX_M|RISK_3|AGE_29|SES_1|SCO_3|CD4_3|DRUG_1|MET_NA|APP_0|RES_1|REC_0|VEN_0|CL_304|NAT_mex|2021-06-08",
        "ID_CEC-22-6029|ST_1|CODE_09007|SX_M|RISK_1|AGE_31|SES_2|SCO_3|CD4_1|DRUG_0|MET_NA|APP_1|RES_1|REC_0|VEN_1|CL_304|NAT_mex|2022-01-07"
      ],
      "attributes":[
        "BULK"
      ]
    },
    {
      "source":3,
      "target":15,
      "directed":false,
      "length":0.00886627,
      "support":0.0,
      "removed":false,
      "sequences":[
        "ID_CEC-21-3915|ST_1|CODE_09014|SX_M|RISK_3|AGE_29|SES_1|SCO_3|CD4_3|DRUG_1|MET_NA|APP_0|RES_1|REC_0|VEN_0|CL_304|NAT_mex|2021-06-08",
        "ID_CEC-22-6109|ST_1|CODE_09016|SX_M|RISK_3|AGE_32|SES_2|SCO_3|CD4_1|DRUG_0|MET_NA|APP_1|RES_1|REC_0|VEN_1|CL_304|NAT_mex|2022-01-13"
      ],
      "attributes":[
        "BULK"
      ]
    },
    {
      "source":3,
      "target":16,
      "directed":false,
      "length":0.00601122,
      "support":0.0,
      "removed":false,
      "sequences":[
        "ID_CEC-21-3915|ST_1|CODE_09014|SX_M|RISK_3|AGE_29|SES_1|SCO_3|CD4_3|DRUG_1|MET_NA|APP_0|RES_1|REC_0|VEN_0|CL_304|NAT_mex|2021-06-08",
        "ID_CEC-22-6263|ST_2|CODE_15033|SX_M|RISK_3|AGE_36|SES_1|SCO_3|CD4_2|DRUG_1|MET_NA|APP_1|RES_1|REC_0|VEN_1|CL_304|NAT_mex|2022-01-27"
      ],
      "attributes":[
        "BULK"
      ]
    },
    {
      "source":3,
      "target":17,
      "directed":false,
      "length":0.00317281,
      "support":0.0,
      "removed":false,
      "sequences":[
        "ID_CEC-21-3915|ST_1|CODE_09014|SX_M|RISK_3|AGE_29|SES_1|SCO_3|CD4_3|DRUG_1|MET_NA|APP_0|RES_1|REC_0|VEN_0|CL_304|NAT_mex|2021-06-08",
        "ID_CEC-22-6929|ST_1|CODE_09016|SX_M|RISK_3|AGE_36|SES_1|SCO_2|CD4_1|DRUG_1|MET_NA|APP_1|RES_1|REC_0|VEN_0|CL_304|NAT_mex|2022-03-24"
      ],
      "attributes":[
        "BULK"
      ]
    },
    {
      "source":3,
      "target":18,
      "directed":false,
      "length":0.00317411,
      "support":0.0,
      "removed":false,
      "sequences":[
        "ID_CEC-21-3915|ST_1|CODE_09014|SX_M|RISK_3|AGE_29|SES_1|SCO_3|CD4_3|DRUG_1|MET_NA|APP_0|RES_1|REC_0|VEN_0|CL_304|NAT_mex|2021-06-08",
        "ID_CEC-22-7365|ST_1|CODE_09016|SX_M|RISK_3|AGE_33|SES_2|SCO_2|CD4_2|DRUG_1|MET_NA|APP_1|RES_1|REC_0|VEN_1|CL_304|NAT_mex|2022-05-03"
      ],
      "attributes":[
        "BULK"
      ]
    },
    {
      "source":3,
      "target":19,
      "directed":false,
      "length":0.0077893,
      "support":0.0,
      "removed":false,
      "sequences":[
        "ID_CEC-21-3915|ST_1|CODE_09014|SX_M|RISK_3|AGE_29|SES_1|SCO_3|CD4_3|DRUG_1|MET_NA|APP_0|RES_1|REC_0|VEN_0|CL_304|NAT_mex|2021-06-08",
        "ID_CEC-22-7565|ST_2|CODE_15037|SX_M|RISK_3|AGE_27|SES_2|SCO_3|CD4_2|DRUG_1|MET_NA|APP_1|RES_1|REC_1|VEN_0|CL_304|NAT_mex|2022-05-18"
      ],
      "attributes":[
        "BULK"
      ]
    },
    {
      "source":3,
      "target":20,
      "directed":false,
      "length":0.00635964,
      "support":0.0,
      "removed":false,
      "sequences":[
        "ID_CEC-21-3915|ST_1|CODE_09014|SX_M|RISK_3|AGE_29|SES_1|SCO_3|CD4_3|DRUG_1|MET_NA|APP_0|RES_1|REC_0|VEN_0|CL_304|NAT_mex|2021-06-08",
        "ID_CEC-22-7636|ST_1|CODE_09002|SX_M|RISK_3|AGE_37|SES_2|SCO_3|CD4_2|DRUG_1|MET_NA|APP_1|RES_1|REC_0|VEN_1|CL_304|NAT_mex|2022-05-23"
      ],
      "attributes":[
        "BULK"
      ]
    },
    {
      "source":3,
      "target":21,
      "directed":false,
      "length":0.00743516,
      "support":0.0,
      "removed":false,
      "sequences":[
        "ID_CEC-21-3915|ST_1|CODE_09014|SX_M|RISK_3|AGE_29|SES_1|SCO_3|CD4_3|DRUG_1|MET_NA|APP_0|RES_1|REC_0|VEN_0|CL_304|NAT_mex|2021-06-08",
        "ID_CEC-22-7788|ST_1|CODE_09015|SX_M|RISK_3|AGE_51|SES_2|SCO_3|CD4_3|DRUG_1|MET_NA|APP_1|RES_1|REC_1|VEN_0|CL_304|NAT_mex|2022-06-02"
      ],
      "attributes":[
        "BULK"
      ]
    },
    {
      "source":3,
      "target":22,
      "directed":false,
      "length":0.00779097,
      "support":0.0,
      "removed":false,
      "sequences":[
        "ID_CEC-21-3915|ST_1|CODE_09014|SX_M|RISK_3|AGE_29|SES_1|SCO_3|CD4_3|DRUG_1|MET_NA|APP_0|RES_1|REC_0|VEN_0|CL_304|NAT_mex|2021-06-08",
        "ID_CEC-22-8178|ST_2|CODE_15057|SX_M|RISK_3|AGE_27|SES_2|SCO_3|CD4_1|DRUG_1|MET_NA|APP_0|RES_1|REC_0|VEN_0|CL_304|NAT_mex|2022-07-04"
      ],
      "attributes":[
        "BULK"
      ]
    },
    {
      "source":3,
      "target":23,
      "directed":false,
      "length":0.00743379,
      "support":0.0,
      "removed":false,
      "sequences":[
        "ID_CEC-21-3915|ST_1|CODE_09014|SX_M|RISK_3|AGE_29|SES_1|SCO_3|CD4_3|DRUG_1|MET_NA|APP_0|RES_1|REC_0|VEN_0|CL_304|NAT_mex|2021-06-08",
        "ID_CEC-22-8228|ST_1|CODE_09015|SX_M|RISK_3|AGE_29|SES_1|SCO_3|CD4_3|DRUG_1|MET_NA|APP_0|RES_1|REC_0|VEN_0|CL_304|NAT_mex|2022-07-07"
      ],
      "attributes":[
        "BULK"
      ]
    },
    {
      "source":3,
      "target":24,
      "directed":false,
      "length":0.0084952,
      "support":0.0,
      "removed":false,
      "sequences":[
        "ID_CEC-21-3915|ST_1|CODE_09014|SX_M|RISK_3|AGE_29|SES_1|SCO_3|CD4_3|DRUG_1|MET_NA|APP_0|RES_1|REC_0|VEN_0|CL_304|NAT_mex|2021-06-08",
        "ID_CEC-22-8276|ST_1|CODE_09015|SX_M|RISK_NA|AGE_33|SES_NA|SCO_NA|CD4_2|DRUG_NA|MET_NA|APP_NA|RES_1|REC_0|VEN_NA|CL_304|NAT_NA|2022-07-12"
      ],
      "attributes":[
        "BULK"
      ]
    },
    {
      "source":3,
      "target":25,
      "directed":false,
      "length":0.0102873,
      "support":0.0,
      "removed":false,
      "sequences":[
        "ID_CEC-21-3915|ST_1|CODE_09014|SX_M|RISK_3|AGE_29|SES_1|SCO_3|CD4_3|DRUG_1|MET_NA|APP_0|RES_1|REC_0|VEN_0|CL_304|NAT_mex|2021-06-08",
        "ID_CEC-22-8566|ST_2|CODE_15033|SX_M|RISK_3|AGE_31|SES_2|SCO_3|CD4_2|DRUG_0|MET_NA|APP_1|RES_3|REC_1|VEN_0|CL_304|NAT_mex|2022-08-11"
      ],
      "attributes":[
        "BULK"
      ]
    },
    {
      "source":3,
      "target":26,
      "directed":false,
      "length":0.00886987,
      "support":0.0,
      "removed":false,
      "sequences":[
        "ID_CEC-21-3915|ST_1|CODE_09014|SX_M|RISK_3|AGE_29|SES_1|SCO_3|CD4_3|DRUG_1|MET_NA|APP_0|RES_1|REC_0|VEN_0|CL_304|NAT_mex|2021-06-08",
        "ID_CEC-22-9852|ST_2|CODE_15057|SX_M|RISK_3|AGE_31|SES_1|SCO_3|CD4_2|DRUG_1|MET_NA|APP_1|RES_1|REC_0|VEN_1|CL_304|NAT_mex|2022-12-13"
      ],
      "attributes":[
        "BULK"
      ]
    },
    {
      "source":66,
      "target":69,
      "directed":false,
      "length":0.013525,
      "support":0.0,
      "removed":false,
      "sequences":[
        "ID_CEC-21-3921|ST_1|CODE_09011|SX_M|RISK_3|AGE_26|SES_2|SCO_2|CD4_1|DRUG_NA|MET_NA|APP_NA|RES_2|REC_0|VEN_NA|CL_85|NAT_mex|2021-06-07",
        "ID_CEC-21-4478|ST_1|CODE_09007|SX_M|RISK_3|AGE_25|SES_2|SCO_2|CD4_1|DRUG_0|MET_NA|APP_0|RES_1|REC_0|VEN_0|CL_85|NAT_mex|2021-08-04"
      ],
      "attributes":[
        "BULK"
      ]
    },
    {
      "source":66,
      "target":70,
      "directed":false,
      "length":0.00601818,
      "support":0.0,
      "removed":false,
      "sequences":[
        "ID_CEC-21-3921|ST_1|CODE_09011|SX_M|RISK_3|AGE_26|SES_2|SCO_2|CD4_1|DRUG_NA|MET_NA|APP_NA|RES_2|REC_0|VEN_NA|CL_85|NAT_mex|2021-06-07",
        "ID_CEC-21-4670|ST_1|CODE_09007|SX_F|RISK_1|AGE_25|SES_2|SCO_3|CD4_2|DRUG_0|MET_NA|APP_NA|RES_2|REC_0|VEN_NA|CL_85|NAT_mex|2021-08-25"
      ],
      "attributes":[
        "BULK"
      ]
    },
    {
      "source":66,
      "target":71,
      "directed":false,
      "length":0.0139082,
      "support":0.0,
      "removed":false,
      "sequences":[
        "ID_CEC-21-3921|ST_1|CODE_09011|SX_M|RISK_3|AGE_26|SES_2|SCO_2|CD4_1|DRUG_NA|MET_NA|APP_NA|RES_2|REC_0|VEN_NA|CL_85|NAT_mex|2021-06-07",
        "ID_CEC-21-5006|ST_1|CODE_09015|SX_M|RISK_3|AGE_24|SES_2|SCO_3|CD4_2|DRUG_1|MET_NA|APP_0|RES_2|REC_0|VEN_0|CL_85|NAT_mex|2021-09-28"
      ],
      "attributes":[
        "BULK"
      ]
    },
    {
      "source":66,
      "target":72,
      "directed":false,
      "length":0.0128296,
      "support":0.0,
      "removed":false,
      "sequences":[
        "ID_CEC-21-3921|ST_1|CODE_09011|SX_M|RISK_3|AGE_26|SES_2|SCO_2|CD4_1|DRUG_NA|MET_NA|APP_NA|RES_2|REC_0|VEN_NA|CL_85|NAT_mex|2021-06-07",
        "ID_CEC-21-5826|ST_1|CODE_09013|SX_M|RISK_3|AGE_19|SES_1|SCO_2|CD4_1|DRUG_0|MET_NA|APP_1|RES_2|REC_0|VEN_1|CL_85|NAT_mex|2021-12-06"
      ],
      "attributes":[
        "BULK"
      ]
    },
    {
      "source":66,
      "target":74,
      "directed":false,
      "length":0.00852478,
      "support":0.0,
      "removed":false,
      "sequences":[
        "ID_CEC-21-3921|ST_1|CODE_09011|SX_M|RISK_3|AGE_26|SES_2|SCO_2|CD4_1|DRUG_NA|MET_NA|APP_NA|RES_2|REC_0|VEN_NA|CL_85|NAT_mex|2021-06-07",
        "ID_CEC-21-5857|ST_1|CODE_09003|SX_M|RISK_3|AGE_32|SES_2|SCO_3|CD4_1|DRUG_1|MET_NA|APP_0|RES_2|REC_0|VEN_1|CL_85|NAT_mex|2021-12-07"
      ],
      "attributes":[
        "BULK"
      ]
    },
    {
      "source":66,
      "target":77,
      "directed":false,
      "length":0.00530292,
      "support":0.0,
      "removed":false,
      "sequences":[
        "ID_CEC-21-3921|ST_1|CODE_09011|SX_M|RISK_3|AGE_26|SES_2|SCO_2|CD4_1|DRUG_NA|MET_NA|APP_NA|RES_2|REC_0|VEN_NA|CL_85|NAT_mex|2021-06-07",
        "ID_CEC-22-6789|ST_2|CODE_15057|SX_M|RISK_3|AGE_30|SES_1|SCO_2|CD4_1|DRUG_0|MET_NA|APP_1|RES_1|REC_0|VEN_1|CL_85|NAT_mex|2022-03-14"
      ],
      "attributes":[
        "BULK"
      ]
    },
    {
      "source":66,
      "target":78,
      "directed":false,
      "length":0.0106591,
      "support":0.0,
      "removed":false,
      "sequences":[
        "ID_CEC-21-3921|ST_1|CODE_09011|SX_M|RISK_3|AGE_26|SES_2|SCO_2|CD4_1|DRUG_NA|MET_NA|APP_NA|RES_2|REC_0|VEN_NA|CL_85|NAT_mex|2021-06-07",
        "ID_CEC-22-6793|ST_2|CODE_15057|SX_M|RISK_3|AGE_29|SES_2|SCO_2|CD4_2|DRUG_1|MET_NA|APP_0|RES_1|REC_0|VEN_0|CL_85|NAT_mex|2022-03-14"
      ],
      "attributes":[
        "BULK"
      ]
    },
    {
      "source":761,
      "target":762,
      "directed":false,
      "length":0.00707657,
      "support":0.0,
      "removed":false,
      "sequences":[
        "ID_CEC-21-3926|ST_1|CODE_09012|SX_M|RISK_3|AGE_29|SES_1|SCO_2|CD4_1|DRUG_1|MET_NA|APP_0|RES_1|REC_0|VEN_0|CL_99|NAT_mex|2021-06-09",
        "ID_CEC-21-4223|ST_1|CODE_09005|SX_M|RISK_3|AGE_33|SES_2|SCO_3|CD4_2|DRUG_1|MET_NA|APP_0|RES_1|REC_0|VEN_0|CL_99|NAT_mex|2021-07-07"
      ],
      "attributes":[
        "BULK"
      ]
    },
    {
      "source":761,
      "target":763,
      "directed":false,
      "length":0.00494466,
      "support":0.0,
      "removed":false,
      "sequences":[
        "ID_CEC-21-3926|ST_1|CODE_09012|SX_M|RISK_3|AGE_29|SES_1|SCO_2|CD4_1|DRUG_1|MET_NA|APP_0|RES_1|REC_0|VEN_0|CL_99|NAT_mex|2021-06-09",
        "ID_CEC-21-5121|ST_1|CODE_09010|SX_M|RISK_3|AGE_28|SES_1|SCO_2|CD4_2|DRUG_1|MET_NA|APP_0|RES_1|REC_0|VEN_0|CL_99|NAT_mex|2021-10-06"
      ],
      "attributes":[
        "BULK"
      ]
    },
    {
      "source":761,
      "target":764,
      "directed":false,
      "length":0.00672143,
      "support":0.0,
      "removed":false,
      "sequences":[
        "ID_CEC-21-3926|ST_1|CODE_09012|SX_M|RISK_3|AGE_29|SES_1|SCO_2|CD4_1|DRUG_1|MET_NA|APP_0|RES_1|REC_0|VEN_0|CL_99|NAT_mex|2021-06-09",
        "ID_CEC-21-5874|ST_1|CODE_09010|SX_M|RISK_NA|AGE_27|SES_NA|SCO_NA|CD4_2|DRUG_NA|MET_NA|APP_NA|RES_1|REC_0|VEN_NA|CL_99|NAT_NA|2021-12-09"
      ],
      "attributes":[
        "BULK"
      ]
    },
    {
      "source":761,
      "target":765,
      "directed":false,
      "length":0.0106434,
      "support":0.0,
      "removed":false,
      "sequences":[
        "ID_CEC-21-3926|ST_1|CODE_09012|SX_M|RISK_3|AGE_29|SES_1|SCO_2|CD4_1|DRUG_1|MET_NA|APP_0|RES_1|REC_0|VEN_0|CL_99|NAT_mex|2021-06-09",
        "ID_CEC-22-6288|ST_1|CODE_09012|SX_M|RISK_3|AGE_34|SES_1|SCO_2|CD4_2|DRUG_1|MET_NA|APP_1|RES_1|REC_1|VEN_1|CL_99|NAT_mex|2022-01-28"
      ],
      "attributes":[
        "BULK"
      ]
    },
    {
      "source":761,
      "target":766,
      "directed":false,
      "length":0.0038807,
      "support":0.0,
      "removed":false,
      "sequences":[
        "ID_CEC-21-3926|ST_1|CODE_09012|SX_M|RISK_3|AGE_29|SES_1|SCO_2|CD4_1|DRUG_1|MET_NA|APP_0|RES_1|REC_0|VEN_0|CL_99|NAT_mex|2021-06-09",
        "ID_CEC-22-7487|ST_1|CODE_09010|SX_M|RISK_3|AGE_22|SES_1|SCO_2|CD4_2|DRUG_1|MET_NA|APP_1|RES_1|REC_0|VEN_0|CL_99|NAT_mex|2022-05-12"
      ],
      "attributes":[
        "BULK"
      ]
    },
    {
      "source":761,
      "target":767,
      "directed":false,
      "length":0.00743331,
      "support":0.0,
      "removed":false,
      "sequences":[
        "ID_CEC-21-3926|ST_1|CODE_09012|SX_M|RISK_3|AGE_29|SES_1|SCO_2|CD4_1|DRUG_1|MET_NA|APP_0|RES_1|REC_0|VEN_0|CL_99|NAT_mex|2021-06-09",
        "ID_CEC-22-9785|ST_1|CODE_09010|SX_M|RISK_3|AGE_28|SES_2|SCO_2|CD4_1|DRUG_1|MET_NA|APP_1|RES_1|REC_0|VEN_0|CL_99|NAT_mex|2022-12-07"
      ],
      "attributes":[
        "BULK"
      ]
    },
    {
      "source":1005,
      "target":1006,
      "directed":false,
      "length":0.01137,
      "support":0.0,
      "removed":false,
      "sequences":[
        "ID_CEC-21-3928|ST_1|CODE_09007|SX_M|RISK_2|AGE_26|SES_2|SCO_2|CD4_1|DRUG_0|MET_NA|APP_1|RES_1|REC_0|VEN_0|CL_106|NAT_mex|2021-06-09",
        "ID_CEC-22-6716|ST_1|CODE_09003|SX_M|RISK_3|AGE_20|SES_1|SCO_2|CD4_1|DRUG_1|MET_NA|APP_1|RES_1|REC_0|VEN_1|CL_106|NAT_mex|2022-03-07"
      ],
      "attributes":[
        "BULK"
      ]
    },
    {
      "source":243,
      "target":248,
      "directed":false,
      "length":0.0124442,
      "support":0.0,
      "removed":false,
      "sequences":[
        "ID_CEC-21-3938|ST_2|CODE_15033|SX_M|RISK_3|AGE_29|SES_2|SCO_2|CD4_1|DRUG_0|MET_NA|APP_0|RES_1|REC_0|VEN_0|CL_63|NAT_mex|2021-06-10",
        "ID_CEC-21-5146|ST_1|CODE_07106|SX_M|RISK_3|AGE_29|SES_2|SCO_2|CD4_2|DRUG_1|MET_NA|APP_1|RES_1|REC_1|VEN_0|CL_63|NAT_mex|2021-10-08"
      ],
      "attributes":[
        "BULK"
      ]
    },
    {
      "source":243,
      "target":249,
      "directed":false,
      "length":0.0135317,
      "support":0.0,
      "removed":false,
      "sequences":[
        "ID_CEC-21-3938|ST_2|CODE_15033|SX_M|RISK_3|AGE_29|SES_2|SCO_2|CD4_1|DRUG_0|MET_NA|APP_0|RES_1|REC_0|VEN_0|CL_63|NAT_mex|2021-06-10",
        "ID_CEC-22-9841|ST_2|CODE_15011|SX_M|RISK_3|AGE_40|SES_2|SCO_2|CD4_1|DRUG_1|MET_NA|APP_0|RES_1|REC_0|VEN_1|CL_63|NAT_mex|2022-12-12"
      ],
      "attributes":[
        "BULK"
      ]
    },
    {
      "source":2992,
      "target":2993,
      "directed":false,
      "length":0.00211771,
      "support":0.0,
      "removed":false,
      "sequences":[
        "ID_CEC-21-3944|ST_2|CODE_15029|SX_M|RISK_3|AGE_21|SES_1|SCO_2|CD4_2|DRUG_0|MET_NA|APP_1|RES_6|REC_0|VEN_1|CL_460|NAT_mex|2021-06-10",
        "ID_CEC-22-8482|ST_2|CODE_15099|SX_M|RISK_3|AGE_44|SES_2|SCO_2|CD4_1|DRUG_0|MET_NA|APP_1|RES_6|REC_0|VEN_0|CL_460|NAT_mex|2022-08-04"
      ],
      "attributes":[
        "BULK"
      ]
    },
    {
      "source":2994,
      "target":2995,
      "directed":false,
      "length":0.00851111,
      "support":0.0,
      "removed":false,
      "sequences":[
        "ID_CEC-21-3945|ST_1|CODE_09007|SX_M|RISK_3|AGE_29|SES_2|SCO_2|CD4_2|DRUG_1|MET_NA|APP_0|RES_1|REC_1|VEN_0|CL_1034|NAT_mex|2021-06-10",
        "ID_CEC-21-3946|ST_1|CODE_09007|SX_M|RISK_3|AGE_29|SES_1|SCO_2|CD4_2|DRUG_0|MET_NA|APP_0|RES_1|REC_1|VEN_0|CL_1034|NAT_mex|2021-06-10"
      ],
      "attributes":[
        "BULK"
      ]
    },
    {
      "source":38,
      "target":39,
      "directed":false,
      "length":0.00070458,
      "support":0.0,
      "removed":false,
      "sequences":[
        "ID_CEC-21-3948|ST_1|CODE_09004|SX_M|RISK_3|AGE_22|SES_1|SCO_3|CD4_2|DRUG_0|MET_NA|APP_1|RES_1|REC_0|VEN_0|CL_10|NAT_mex|2021-06-10",
        "ID_CEC-21-4664|ST_1|CODE_09014|SX_M|RISK_3|AGE_46|SES_2|SCO_3|CD4_2|DRUG_0|MET_NA|APP_0|RES_1|REC_0|VEN_NA|CL_10|NAT_mex|2021-08-24"
      ],
      "attributes":[
        "BULK"
      ]
    },
    {
      "source":38,
      "target":40,
      "directed":false,
      "length":0.0113716,
      "support":0.0,
      "removed":false,
      "sequences":[
        "ID_CEC-21-3948|ST_1|CODE_09004|SX_M|RISK_3|AGE_22|SES_1|SCO_3|CD4_2|DRUG_0|MET_NA|APP_1|RES_1|REC_0|VEN_0|CL_10|NAT_mex|2021-06-10",
        "ID_CEC-21-5787|ST_1|CODE_09011|SX_M|RISK_3|AGE_27|SES_2|SCO_2|CD4_1|DRUG_1|MET_NA|APP_0|RES_1|REC_0|VEN_0|CL_10|NAT_mex|2021-12-01"
      ],
      "attributes":[
        "BULK"
      ]
    },
    {
      "source":38,
      "target":48,
      "directed":false,
      "length":0.0110213,
      "support":0.0,
      "removed":false,
      "sequences":[
        "ID_CEC-21-3948|ST_1|CODE_09004|SX_M|RISK_3|AGE_22|SES_1|SCO_3|CD4_2|DRUG_0|MET_NA|APP_1|RES_1|REC_0|VEN_0|CL_10|NAT_mex|2021-06-10",
        "ID_CEC-22-9610|ST_1|CODE_09011|SX_M|RISK_3|AGE_32|SES_1|SCO_2|CD4_2|DRUG_1|MET_NA|APP_1|RES_1|REC_0|VEN_0|CL_NA|NAT_mex|2022-11-17"
      ],
      "attributes":[
        "BULK"
      ]
    },
    {
      "source":2996,
      "target":2997,
      "directed":false,
      "length":0.0106608,
      "support":0.0,
      "removed":false,
      "sequences":[
        "ID_CEC-21-3949|ST_1|CODE_09011|SX_M|RISK_3|AGE_28|SES_2|SCO_2|CD4_1|DRUG_1|MET_NA|APP_0|RES_1|REC_0|VEN_NA|CL_411|NAT_mex|2021-06-09",
        "ID_CEC-21-4652|ST_2|CODE_15104|SX_M|RISK_3|AGE_22|SES_1|SCO_2|CD4_1|DRUG_0|MET_NA|APP_1|RES_1|REC_0|VEN_1|CL_411|NAT_mex|2021-08-23"
      ],
      "attributes":[
        "BULK"
      ]
    },
    {
      "source":2998,
      "target":2999,
      "directed":false,
      "length":0.00424418,
      "support":0.0,
      "removed":false,
      "sequences":[
        "ID_CEC-21-3952|ST_1|CODE_09011|SX_M|RISK_3|AGE_23|SES_2|SCO_2|CD4_1|DRUG_1|MET_NA|APP_1|RES_1|REC_0|VEN_1|CL_1035|NAT_mex|2021-06-09",
        "ID_CEC-22-8015|ST_1|CODE_09007|SX_M|RISK_3|AGE_24|SES_2|SCO_2|CD4_1|DRUG_1|MET_NA|APP_1|RES_1|REC_0|VEN_0|CL_1035|NAT_mex|2022-06-21"
      ],
      "attributes":[
        "BULK"
      ]
    },
    {
      "source":3000,
      "target":3001,
      "directed":false,
      "length":0.0102986,
      "support":0.0,
      "removed":false,
      "sequences":[
        "ID_CEC-21-3956|ST_1|CODE_09006|SX_M|RISK_3|AGE_36|SES_1|SCO_2|CD4_1|DRUG_1|MET_NA|APP_0|RES_2|REC_0|VEN_NA|CL_NA|NAT_col|2021-06-10",
        "ID_CEC-21-4197|ST_1|CODE_09007|SX_M|RISK_3|AGE_37|SES_2|SCO_2|CD4_2|DRUG_1|MET_NA|APP_NA|RES_2|REC_0|VEN_NA|CL_NA|NAT_mex|2021-07-05"
      ],
      "attributes":[
        "BULK"
      ]
    },
    {
      "source":2206,
      "target":2207,
      "directed":false,
      "length":0.000352203,
      "support":0.0,
      "removed":false,
      "sequences":[
        "ID_CEC-21-3957|ST_1|CODE_09015|SX_M|RISK_3|AGE_35|SES_2|SCO_3|CD4_2|DRUG_1|MET_NA|APP_1|RES_1|REC_1|VEN_NA|CL_467|NAT_mex|2021-06-11",
        "ID_CEC-21-4144|ST_1|CODE_09015|SX_M|RISK_3|AGE_26|SES_2|SCO_2|CD4_3|DRUG_0|MET_NA|APP_1|RES_1|REC_1|VEN_0|CL_467|NAT_mex|2021-06-29"
      ],
      "attributes":[
        "BULK"
      ]
    },
    {
      "source":2206,
      "target":2208,
      "directed":false,
      "length":0.00246861,
      "support":0.0,
      "removed":false,
      "sequences":[
        "ID_CEC-21-3957|ST_1|CODE_09015|SX_M|RISK_3|AGE_35|SES_2|SCO_3|CD4_2|DRUG_1|MET_NA|APP_1|RES_1|REC_1|VEN_NA|CL_467|NAT_mex|2021-06-11",
        "ID_CEC-22-8210|ST_1|CODE_09007|SX_M|RISK_3|AGE_38|SES_2|SCO_3|CD4_3|DRUG_NA|MET_NA|APP_NA|RES_1|REC_0|VEN_1|CL_467|NAT_mex|2022-07-06"
      ],
      "attributes":[
        "BULK"
      ]
    },
    {
      "source":210,
      "target":211,
      "directed":false,
      "length":0.0081429,
      "support":0.0,
      "removed":false,
      "sequences":[
        "ID_CEC-21-3964|ST_1|CODE_09010|SX_M|RISK_3|AGE_19|SES_2|SCO_2|CD4_2|DRUG_0|MET_NA|APP_1|RES_1|REC_0|VEN_1|CL_23|NAT_mex|2021-06-11",
        "ID_CEC-21-4792|ST_1|CODE_09005|SX_M|RISK_3|AGE_19|SES_2|SCO_2|CD4_2|DRUG_0|MET_NA|APP_0|RES_1|REC_0|VEN_0|CL_23|NAT_mex|2021-09-09"
      ],
      "attributes":[
        "BULK"
      ]
    },
    {
      "source":210,
      "target":212,
      "directed":false,
      "length":0.00850062,
      "support":0.0,
      "removed":false,
      "sequences":[
        "ID_CEC-21-3964|ST_1|CODE_09010|SX_M|RISK_3|AGE_19|SES_2|SCO_2|CD4_2|DRUG_0|MET_NA|APP_1|RES_1|REC_0|VEN_1|CL_23|NAT_mex|2021-06-11",
        "ID_CEC-21-4851|ST_1|CODE_09005|SX_M|RISK_3|AGE_21|SES_1|SCO_2|CD4_2|DRUG_1|MET_NA|APP_0|RES_1|REC_1|VEN_0|CL_23|NAT_mex|2021-09-14"
      ],
      "attributes":[
        "BULK"
      ]
    },
    {
      "source":210,
      "target":213,
      "directed":false,
      "length":0.00885989,
      "support":0.0,
      "removed":false,
      "sequences":[
        "ID_CEC-21-3964|ST_1|CODE_09010|SX_M|RISK_3|AGE_19|SES_2|SCO_2|CD4_2|DRUG_0|MET_NA|APP_1|RES_1|REC_0|VEN_1|CL_23|NAT_mex|2021-06-11",
        "ID_CEC-22-6887|ST_1|CODE_09007|SX_M|RISK_3|AGE_19|SES_2|SCO_2|CD4_3|DRUG_1|MET_NA|APP_1|RES_1|REC_0|VEN_1|CL_23|NAT_mex|2022-03-23"
      ],
      "attributes":[
        "BULK"
      ]
    },
    {
      "source":210,
      "target":214,
      "directed":false,
      "length":0.00885817,
      "support":0.0,
      "removed":false,
      "sequences":[
        "ID_CEC-21-3964|ST_1|CODE_09010|SX_M|RISK_3|AGE_19|SES_2|SCO_2|CD4_2|DRUG_0|MET_NA|APP_1|RES_1|REC_0|VEN_1|CL_23|NAT_mex|2021-06-11",
        "ID_CEC-22-7974|ST_2|CODE_15030|SX_M|RISK_3|AGE_21|SES_2|SCO_2|CD4_1|DRUG_1|MET_NA|APP_0|RES_1|REC_0|VEN_0|CL_23|NAT_mex|2022-06-15"
      ],
      "attributes":[
        "BULK"
      ]
    },
    {
      "source":210,
      "target":215,
      "directed":false,
      "length":0.00529886,
      "support":0.0,
      "removed":false,
      "sequences":[
        "ID_CEC-21-3964|ST_1|CODE_09010|SX_M|RISK_3|AGE_19|SES_2|SCO_2|CD4_2|DRUG_0|MET_NA|APP_1|RES_1|REC_0|VEN_1|CL_23|NAT_mex|2021-06-11",
        "ID_CEC-22-7976|ST_2|CODE_15030|SX_M|RISK_3|AGE_22|SES_1|SCO_2|CD4_1|DRUG_1|MET_NA|APP_1|RES_1|REC_0|VEN_0|CL_23|NAT_mex|2022-06-15"
      ],
      "attributes":[
        "BULK"
      ]
    },
    {
      "source":210,
      "target":216,
      "directed":false,
      "length":0.00814204,
      "support":0.0,
      "removed":false,
      "sequences":[
        "ID_CEC-21-3964|ST_1|CODE_09010|SX_M|RISK_3|AGE_19|SES_2|SCO_2|CD4_2|DRUG_0|MET_NA|APP_1|RES_1|REC_0|VEN_1|CL_23|NAT_mex|2021-06-11",
        "ID_CEC-22-8221|ST_2|CODE_15099|SX_M|RISK_3|AGE_24|SES_2|SCO_2|CD4_2|DRUG_1|MET_NA|APP_1|RES_1|REC_0|VEN_0|CL_23|NAT_mex|2022-07-06"
      ],
      "attributes":[
        "BULK"
      ]
    },
    {
      "source":210,
      "target":217,
      "directed":false,
      "length":0.00886243,
      "support":0.0,
      "removed":false,
      "sequences":[
        "ID_CEC-21-3964|ST_1|CODE_09010|SX_M|RISK_3|AGE_19|SES_2|SCO_2|CD4_2|DRUG_0|MET_NA|APP_1|RES_1|REC_0|VEN_1|CL_23|NAT_mex|2021-06-11",
        "ID_CEC-22-9411|ST_2|CODE_15093|SX_M|RISK_3|AGE_19|SES_1|SCO_2|CD4_1|DRUG_0|MET_NA|APP_0|RES_1|REC_0|VEN_0|CL_23|NAT_mex|2022-10-26"
      ],
      "attributes":[
        "BULK"
      ]
    },
    {
      "source":210,
      "target":218,
      "directed":false,
      "length":0.00672405,
      "support":0.0,
      "removed":false,
      "sequences":[
        "ID_CEC-21-3964|ST_1|CODE_09010|SX_M|RISK_3|AGE_19|SES_2|SCO_2|CD4_2|DRUG_0|MET_NA|APP_1|RES_1|REC_0|VEN_1|CL_23|NAT_mex|2021-06-11",
        "ID_CEC-22-9509|ST_2|CODE_15099|SX_M|RISK_3|AGE_18|SES_2|SCO_2|CD4_2|DRUG_1|MET_NA|APP_1|RES_1|REC_0|VEN_1|CL_23|NAT_mex|2022-11-07"
      ],
      "attributes":[
        "BULK"
      ]
    },
    {
      "source":3002,
      "target":3003,
      "directed":false,
      "length":0.00458798,
      "support":0.0,
      "removed":false,
      "sequences":[
        "ID_CEC-21-3967|ST_2|CODE_15033|SX_M|RISK_3|AGE_25|SES_1|SCO_2|CD4_2|DRUG_0|MET_NA|APP_1|RES_1|REC_0|VEN_0|CL_1279|NAT_mex|2021-06-11",
        "ID_CEC-22-9542|ST_2|CODE_15033|SX_M|RISK_3|AGE_30|SES_1|SCO_3|CD4_1|DRUG_0|MET_NA|APP_1|RES_1|REC_0|VEN_1|CL_1279|NAT_mex|2022-11-09"
      ],
      "attributes":[
        "BULK"
      ]
    },
    {
      "source":4,
      "target":5,
      "directed":false,
      "length":0.0099251,
      "support":0.0,
      "removed":false,
      "sequences":[
        "ID_CEC-21-3968|ST_1|CODE_09016|SX_M|RISK_3|AGE_29|SES_2|SCO_2|CD4_2|DRUG_1|MET_NA|APP_1|RES_1|REC_1|VEN_0|CL_304|NAT_ven|2021-06-11",
        "ID_CEC-21-3994|ST_2|CODE_15057|SX_M|RISK_3|AGE_30|SES_1|SCO_3|CD4_2|DRUG_1|MET_NA|APP_1|RES_2|REC_0|VEN_1|CL_304|NAT_mex|2021-06-15"
      ],
      "attributes":[
        "BULK"
      ]
    },
    {
      "source":4,
      "target":6,
      "directed":false,
      "length":0.00352701,
      "support":0.0,
      "removed":false,
      "sequences":[
        "ID_CEC-21-3968|ST_1|CODE_09016|SX_M|RISK_3|AGE_29|SES_2|SCO_2|CD4_2|DRUG_1|MET_NA|APP_1|RES_1|REC_1|VEN_0|CL_304|NAT_ven|2021-06-11",
        "ID_CEC-21-4447|ST_1|CODE_09012|SX_M|RISK_3|AGE_22|SES_2|SCO_3|CD4_2|DRUG_1|MET_NA|APP_1|RES_1|REC_1|VEN_NA|CL_304|NAT_mex|2021-08-03"
      ],
      "attributes":[
        "BULK"
      ]
    },
    {
      "source":4,
      "target":7,
      "directed":false,
      "length":0.00636538,
      "support":0.0,
      "removed":false,
      "sequences":[
        "ID_CEC-21-3968|ST_1|CODE_09016|SX_M|RISK_3|AGE_29|SES_2|SCO_2|CD4_2|DRUG_1|MET_NA|APP_1|RES_1|REC_1|VEN_0|CL_304|NAT_ven|2021-06-11",
        "ID_CEC-21-4456|ST_1|CODE_09010|SX_M|RISK_3|AGE_50|SES_2|SCO_2|CD4_2|DRUG_NA|MET_NA|APP_NA|RES_1|REC_0|VEN_NA|CL_304|NAT_mex|2021-08-04"
      ],
      "attributes":[
        "BULK"
      ]
    },
    {
      "source":4,
      "target":8,
      "directed":false,
      "length":0.00636538,
      "support":0.0,
      "removed":false,
      "sequences":[
        "ID_CEC-21-3968|ST_1|CODE_09016|SX_M|RISK_3|AGE_29|SES_2|SCO_2|CD4_2|DRUG_1|MET_NA|APP_1|RES_1|REC_1|VEN_0|CL_304|NAT_ven|2021-06-11",
        "ID_CEC-21-4481|ST_1|CODE_09007|SX_M|RISK_NA|AGE_33|SES_2|SCO_2|CD4_1|DRUG_0|MET_NA|APP_NA|RES_1|REC_0|VEN_NA|CL_304|NAT_mex|2021-08-06"
      ],
      "attributes":[
        "BULK"
      ]
    },
    {
      "source":4,
      "target":9,
      "directed":false,
      "length":0.00636538,
      "support":0.0,
      "removed":false,
      "sequences":[
        "ID_CEC-21-3968|ST_1|CODE_09016|SX_M|RISK_3|AGE_29|SES_2|SCO_2|CD4_2|DRUG_1|MET_NA|APP_1|RES_1|REC_1|VEN_0|CL_304|NAT_ven|2021-06-11",
        "ID_CEC-21-4482|ST_1|CODE_09007|SX_M|RISK_3|AGE_51|SES_2|SCO_2|CD4_2|DRUG_0|MET_NA|APP_1|RES_1|REC_1|VEN_NA|CL_304|NAT_mex|2021-08-06"
      ],
      "attributes":[
        "BULK"
      ]
    },
    {
      "source":4,
      "target":10,
      "directed":false,
      "length":0.00388123,
      "support":0.0,
      "removed":false,
      "sequences":[
        "ID_CEC-21-3968|ST_1|CODE_09016|SX_M|RISK_3|AGE_29|SES_2|SCO_2|CD4_2|DRUG_1|MET_NA|APP_1|RES_1|REC_1|VEN_0|CL_304|NAT_ven|2021-06-11",
        "ID_CEC-21-4512|ST_2|CODE_15037|SX_M|RISK_3|AGE_32|SES_1|SCO_3|CD4_3|DRUG_1|MET_NA|APP_1|RES_1|REC_0|VEN_1|CL_304|NAT_mex|2021-08-09"
      ],
      "attributes":[
        "BULK"
      ]
    },
    {
      "source":4,
      "target":11,
      "directed":false,
      "length":0.00352634,
      "support":0.0,
      "removed":false,
      "sequences":[
        "ID_CEC-21-3968|ST_1|CODE_09016|SX_M|RISK_3|AGE_29|SES_2|SCO_2|CD4_2|DRUG_1|MET_NA|APP_1|RES_1|REC_1|VEN_0|CL_304|NAT_ven|2021-06-11",
        "ID_CEC-21-5414|ST_1|CODE_09002|SX_M|RISK_3|AGE_37|SES_2|SCO_2|CD4_1|DRUG_1|MET_NA|APP_1|RES_1|REC_0|VEN_0|CL_304|NAT_mex|2021-11-01"
      ],
      "attributes":[
        "BULK"
      ]
    },
    {
      "source":4,
      "target":12,
      "directed":false,
      "length":0.00494249,
      "support":0.0,
      "removed":false,
      "sequences":[
        "ID_CEC-21-3968|ST_1|CODE_09016|SX_M|RISK_3|AGE_29|SES_2|SCO_2|CD4_2|DRUG_1|MET_NA|APP_1|RES_1|REC_1|VEN_0|CL_304|NAT_ven|2021-06-11",
        "ID_CEC-21-5819|ST_1|CODE_09007|SX_M|RISK_3|AGE_26|SES_2|SCO_3|CD4_1|DRUG_0|MET_NA|APP_1|RES_1|REC_0|VEN_1|CL_304|NAT_mex|2021-12-06"
      ],
      "attributes":[
        "BULK"
      ]
    },
    {
      "source":4,
      "target":13,
      "directed":false,
      "length":0.00246719,
      "support":0.0,
      "removed":false,
      "sequences":[
        "ID_CEC-21-3968|ST_1|CODE_09016|SX_M|RISK_3|AGE_29|SES_2|SCO_2|CD4_2|DRUG_1|MET_NA|APP_1|RES_1|REC_1|VEN_0|CL_304|NAT_ven|2021-06-11",
        "ID_CEC-22-5996|ST_1|CODE_07106|SX_M|RISK_3|AGE_28|SES_2|SCO_2|CD4_1|DRUG_1|MET_NA|APP_0|RES_1|REC_0|VEN_0|CL_304|NAT_mex|2022-01-05"
      ],
      "attributes":[
        "BULK"
      ]
    },
    {
      "source":4,
      "target":14,
      "directed":false,
      "length":0.00636538,
      "support":0.0,
      "removed":false,
      "sequences":[
        "ID_CEC-21-3968|ST_1|CODE_09016|SX_M|RISK_3|AGE_29|SES_2|SCO_2|CD4_2|DRUG_1|MET_NA|APP_1|RES_1|REC_1|VEN_0|CL_304|NAT_ven|2021-06-11",
        "ID_CEC-22-6029|ST_1|CODE_09007|SX_M|RISK_1|AGE_31|SES_2|SCO_3|CD4_1|DRUG_0|MET_NA|APP_1|RES_1|REC_0|VEN_1|CL_304|NAT_mex|2022-01-07"
      ],
      "attributes":[
        "BULK"
      ]
    },
    {
      "source":4,
      "target":15,
      "directed":false,
      "length":0.00494871,
      "support":0.0,
      "removed":false,
      "sequences":[
        "ID_CEC-21-3968|ST_1|CODE_09016|SX_M|RISK_3|AGE_29|SES_2|SCO_2|CD4_2|DRUG_1|MET_NA|APP_1|RES_1|REC_1|VEN_0|CL_304|NAT_ven|2021-06-11",
        "ID_CEC-22-6109|ST_1|CODE_09016|SX_M|RISK_3|AGE_32|SES_2|SCO_3|CD4_1|DRUG_0|MET_NA|APP_1|RES_1|REC_0|VEN_1|CL_304|NAT_mex|2022-01-13"
      ],
      "attributes":[
        "BULK"
      ]
    },
    {
      "source":4,
      "target":16,
      "directed":false,
      "length":0.00282064,
      "support":0.0,
      "removed":false,
      "sequences":[
        "ID_CEC-21-3968|ST_1|CODE_09016|SX_M|RISK_3|AGE_29|SES_2|SCO_2|CD4_2|DRUG_1|MET_NA|APP_1|RES_1|REC_1|VEN_0|CL_304|NAT_ven|2021-06-11",
        "ID_CEC-22-6263|ST_2|CODE_15033|SX_M|RISK_3|AGE_36|SES_1|SCO_3|CD4_2|DRUG_1|MET_NA|APP_1|RES_1|REC_0|VEN_1|CL_304|NAT_mex|2022-01-27"
      ],
      "attributes":[
        "BULK"
      ]
    },
    {
      "source":4,
      "target":17,
      "directed":false,
      "length":0.00423345,
      "support":0.0,
      "removed":false,
      "sequences":[
        "ID_CEC-21-3968|ST_1|CODE_09016|SX_M|RISK_3|AGE_29|SES_2|SCO_2|CD4_2|DRUG_1|MET_NA|APP_1|RES_1|REC_1|VEN_0|CL_304|NAT_ven|2021-06-11",
        "ID_CEC-22-6929|ST_1|CODE_09016|SX_M|RISK_3|AGE_36|SES_1|SCO_2|CD4_1|DRUG_1|MET_NA|APP_1|RES_1|REC_0|VEN_0|CL_304|NAT_mex|2022-03-24"
      ],
      "attributes":[
        "BULK"
      ]
    },
    {
      "source":4,
      "target":18,
      "directed":false,
      "length":0.0010568,
      "support":0.0,
      "removed":false,
      "sequences":[
        "ID_CEC-21-3968|ST_1|CODE_09016|SX_M|RISK_3|AGE_29|SES_2|SCO_2|CD4_2|DRUG_1|MET_NA|APP_1|RES_1|REC_1|VEN_0|CL_304|NAT_ven|2021-06-11",
        "ID_CEC-22-7365|ST_1|CODE_09016|SX_M|RISK_3|AGE_33|SES_2|SCO_2|CD4_2|DRUG_1|MET_NA|APP_1|RES_1|REC_0|VEN_1|CL_304|NAT_mex|2022-05-03"
      ],
      "attributes":[
        "BULK"
      ]
    },
    {
      "source":4,
      "target":19,
      "directed":false,
      "length":0.00353148,
      "support":0.0,
      "removed":false,
      "sequences":[
        "ID_CEC-21-3968|ST_1|CODE_09016|SX_M|RISK_3|AGE_29|SES_2|SCO_2|CD4_2|DRUG_1|MET_NA|APP_1|RES_1|REC_1|VEN_0|CL_304|NAT_ven|2021-06-11",
        "ID_CEC-22-7565|ST_2|CODE_15037|SX_M|RISK_3|AGE_27|SES_2|SCO_3|CD4_2|DRUG_1|MET_NA|APP_1|RES_1|REC_1|VEN_0|CL_304|NAT_mex|2022-05-18"
      ],
      "attributes":[
        "BULK"
      ]
    },
    {
      "source":4,
      "target":20,
      "directed":false,
      "length":0.00352633,
      "support":0.0,
      "removed":false,
      "sequences":[
        "ID_CEC-21-3968|ST_1|CODE_09016|SX_M|RISK_3|AGE_29|SES_2|SCO_2|CD4_2|DRUG_1|MET_NA|APP_1|RES_1|REC_1|VEN_0|CL_304|NAT_ven|2021-06-11",
        "ID_CEC-22-7636|ST_1|CODE_09002|SX_M|RISK_3|AGE_37|SES_2|SCO_3|CD4_2|DRUG_1|MET_NA|APP_1|RES_1|REC_0|VEN_1|CL_304|NAT_mex|2022-05-23"
      ],
      "attributes":[
        "BULK"
      ]
    },
    {
      "source":4,
      "target":21,
      "directed":false,
      "length":0.00636253,
      "support":0.0,
      "removed":false,
      "sequences":[
        "ID_CEC-21-3968|ST_1|CODE_09016|SX_M|RISK_3|AGE_29|SES_2|SCO_2|CD4_2|DRUG_1|MET_NA|APP_1|RES_1|REC_1|VEN_0|CL_304|NAT_ven|2021-06-11",
        "ID_CEC-22-7788|ST_1|CODE_09015|SX_M|RISK_3|AGE_51|SES_2|SCO_3|CD4_3|DRUG_1|MET_NA|APP_1|RES_1|REC_1|VEN_0|CL_304|NAT_mex|2022-06-02"
      ],
      "attributes":[
        "BULK"
      ]
    },
    {
      "source":4,
      "target":22,
      "directed":false,
      "length":0.00423691,
      "support":0.0,
      "removed":false,
      "sequences":[
        "ID_CEC-21-3968|ST_1|CODE_09016|SX_M|RISK_3|AGE_29|SES_2|SCO_2|CD4_2|DRUG_1|MET_NA|APP_1|RES_1|REC_1|VEN_0|CL_304|NAT_ven|2021-06-11",
        "ID_CEC-22-8178|ST_2|CODE_15057|SX_M|RISK_3|AGE_27|SES_2|SCO_3|CD4_1|DRUG_1|MET_NA|APP_0|RES_1|REC_0|VEN_0|CL_304|NAT_mex|2022-07-04"
      ],
      "attributes":[
        "BULK"
      ]
    },
    {
      "source":4,
      "target":23,
      "directed":false,
      "length":0.00423587,
      "support":0.0,
      "removed":false,
      "sequences":[
        "ID_CEC-21-3968|ST_1|CODE_09016|SX_M|RISK_3|AGE_29|SES_2|SCO_2|CD4_2|DRUG_1|MET_NA|APP_1|RES_1|REC_1|VEN_0|CL_304|NAT_ven|2021-06-11",
        "ID_CEC-22-8228|ST_1|CODE_09015|SX_M|RISK_3|AGE_29|SES_1|SCO_3|CD4_3|DRUG_1|MET_NA|APP_0|RES_1|REC_0|VEN_0|CL_304|NAT_mex|2022-07-07"
      ],
      "attributes":[
        "BULK"
      ]
    },
    {
      "source":4,
      "target":24,
      "directed":false,
      "length":0.00565179,
      "support":0.0,
      "removed":false,
      "sequences":[
        "ID_CEC-21-3968|ST_1|CODE_09016|SX_M|RISK_3|AGE_29|SES_2|SCO_2|CD4_2|DRUG_1|MET_NA|APP_1|RES_1|REC_1|VEN_0|CL_304|NAT_ven|2021-06-11",
        "ID_CEC-22-8276|ST_1|CODE_09015|SX_M|RISK_NA|AGE_33|SES_NA|SCO_NA|CD4_2|DRUG_NA|MET_NA|APP_NA|RES_1|REC_0|VEN_NA|CL_304|NAT_NA|2022-07-12"
      ],
      "attributes":[
        "BULK"
      ]
    },
    {
      "source":4,
      "target":25,
      "directed":false,
      "length":0.00600983,
      "support":0.0,
      "removed":false,
      "sequences":[
        "ID_CEC-21-3968|ST_1|CODE_09016|SX_M|RISK_3|AGE_29|SES_2|SCO_2|CD4_2|DRUG_1|MET_NA|APP_1|RES_1|REC_1|VEN_0|CL_304|NAT_ven|2021-06-11",
        "ID_CEC-22-8566|ST_2|CODE_15033|SX_M|RISK_3|AGE_31|SES_2|SCO_3|CD4_2|DRUG_0|MET_NA|APP_1|RES_3|REC_1|VEN_0|CL_304|NAT_mex|2022-08-11"
      ],
      "attributes":[
        "BULK"
      ]
    },
    {
      "source":4,
      "target":26,
      "directed":false,
      "length":0.00601365,
      "support":0.0,
      "removed":false,
      "sequences":[
        "ID_CEC-21-3968|ST_1|CODE_09016|SX_M|RISK_3|AGE_29|SES_2|SCO_2|CD4_2|DRUG_1|MET_NA|APP_1|RES_1|REC_1|VEN_0|CL_304|NAT_ven|2021-06-11",
        "ID_CEC-22-9852|ST_2|CODE_15057|SX_M|RISK_3|AGE_31|SES_1|SCO_3|CD4_2|DRUG_1|MET_NA|APP_1|RES_1|REC_0|VEN_1|CL_304|NAT_mex|2022-12-13"
      ],
      "attributes":[
        "BULK"
      ]
    },
    {
      "source":845,
      "target":846,
      "directed":false,
      "length":0.00105606,
      "support":0.0,
      "removed":false,
      "sequences":[
        "ID_CEC-21-3969|ST_1|CODE_09006|SX_M|RISK_3|AGE_25|SES_2|SCO_3|CD4_2|DRUG_1|MET_NA|APP_1|RES_1|REC_0|VEN_1|CL_65|NAT_mex|2021-06-11",
        "ID_CEC-21-4936|ST_1|CODE_09006|SX_M|RISK_3|AGE_46|SES_1|SCO_3|CD4_2|DRUG_1|MET_NA|APP_0|RES_1|REC_0|VEN_0|CL_65|NAT_mex|2021-09-23"
      ],
      "attributes":[
        "BULK"
      ]
    },
    {
      "source":1347,
      "target":1345,
      "directed":false,
      "length":0.0124448,
      "support":0.0,
      "removed":false,
      "sequences":[
        "ID_CEC-21-3972|ST_1|CODE_09016|SX_FT|RISK_4|AGE_26|SES_2|SCO_3|CD4_2|DRUG_1|MET_NA|APP_NA|RES_1|REC_0|VEN_NA|CL_407|NAT_mex|2021-06-14",
        "ID_CEC-21-5556|ST_1|CODE_09007|SX_M|RISK_3|AGE_36|SES_2|SCO_3|CD4_2|DRUG_1|MET_NA|APP_1|RES_1|REC_0|VEN_0|CL_407|NAT_mex|2021-11-16"
      ],
      "attributes":[
        "BULK"
      ]
    },
    {
      "source":1347,
      "target":1346,
      "directed":false,
      "length":0.00601048,
      "support":0.0,
      "removed":false,
      "sequences":[
        "ID_CEC-21-3972|ST_1|CODE_09016|SX_FT|RISK_4|AGE_26|SES_2|SCO_3|CD4_2|DRUG_1|MET_NA|APP_NA|RES_1|REC_0|VEN_NA|CL_407|NAT_mex|2021-06-14",
        "ID_CEC-22-6658|ST_1|CODE_09015|SX_M|RISK_3|AGE_23|SES_1|SCO_2|CD4_2|DRUG_1|MET_NA|APP_1|RES_1|REC_0|VEN_0|CL_407|NAT_mex|2022-03-02"
      ],
      "attributes":[
        "BULK"
      ]
    },
    {
      "source":769,
      "target":772,
      "directed":false,
      "length":0.00779229,
      "support":0.0,
      "removed":false,
      "sequences":[
        "ID_CEC-21-3973|ST_1|CODE_09015|SX_M|RISK_3|AGE_39|SES_2|SCO_3|CD4_2|DRUG_1|MET_NA|APP_1|RES_1|REC_1|VEN_1|CL_397|NAT_cri|2021-06-14",
        "ID_CEC-22-7180|ST_1|CODE_09007|SX_M|RISK_3|AGE_28|SES_1|SCO_3|CD4_2|DRUG_1|MET_NA|APP_1|RES_1|REC_0|VEN_1|CL_397|NAT_mex|2022-04-18"
      ],
      "attributes":[
        "BULK"
      ]
    },
    {
      "source":769,
      "target":773,
      "directed":false,
      "length":0.00494914,
      "support":0.0,
      "removed":false,
      "sequences":[
        "ID_CEC-21-3973|ST_1|CODE_09015|SX_M|RISK_3|AGE_39|SES_2|SCO_3|CD4_2|DRUG_1|MET_NA|APP_1|RES_1|REC_1|VEN_1|CL_397|NAT_cri|2021-06-14",
        "ID_CEC-22-8337|ST_1|CODE_09015|SX_M|RISK_NA|AGE_35|SES_NA|SCO_NA|CD4_1|DRUG_NA|MET_NA|APP_NA|RES_1|REC_0|VEN_NA|CL_397|NAT_NA|2022-07-15"
      ],
      "attributes":[
        "BULK"
      ]
    },
    {
      "source":3004,
      "target":3005,
      "directed":false,
      "length":0.0113634,
      "support":0.0,
      "removed":false,
      "sequences":[
        "ID_CEC-21-3974|ST_2|CODE_15104|SX_M|RISK_3|AGE_31|SES_2|SCO_3|CD4_1|DRUG_0|MET_NA|APP_0|RES_1|REC_0|VEN_0|CL_1037|NAT_mex|2021-06-14",
        "ID_CEC-21-3986|ST_1|CODE_09005|SX_M|RISK_3|AGE_33|SES_2|SCO_2|CD4_2|DRUG_0|MET_NA|APP_0|RES_1|REC_0|VEN_0|CL_1037|NAT_mex|2021-06-15"
      ],
      "attributes":[
        "BULK"
      ]
    },
    {
      "source":360,
      "target":361,
      "directed":false,
      "length":0.00921038,
      "support":0.0,
      "removed":false,
      "sequences":[
        "ID_CEC-21-3976|ST_1|CODE_09004|SX_M|RISK_3|AGE_31|SES_2|SCO_3|CD4_1|DRUG_0|MET_NA|APP_0|RES_1|REC_0|VEN_0|CL_122|NAT_mex|2021-06-14",
        "ID_CEC-21-4278|ST_1|CODE_09004|SX_M|RISK_3|AGE_21|SES_1|SCO_2|CD4_1|DRUG_1|MET_NA|APP_1|RES_1|REC_0|VEN_0|CL_122|NAT_mex|2021-07-12"
      ],
      "attributes":[
        "BULK"
      ]
    },
    {
      "source":360,
      "target":362,
      "directed":false,
      "length":0.00530005,
      "support":0.0,
      "removed":false,
      "sequences":[
        "ID_CEC-21-3976|ST_1|CODE_09004|SX_M|RISK_3|AGE_31|SES_2|SCO_3|CD4_1|DRUG_0|MET_NA|APP_0|RES_1|REC_0|VEN_0|CL_122|NAT_mex|2021-06-14",
        "ID_CEC-21-4353|ST_1|CODE_09004|SX_M|RISK_3|AGE_32|SES_2|SCO_3|CD4_2|DRUG_0|MET_NA|APP_1|RES_1|REC_0|VEN_0|CL_122|NAT_mex|2021-07-19"
      ],
      "attributes":[
        "BULK"
      ]
    },
    {
      "source":360,
      "target":363,
      "directed":false,
      "length":0.00814208,
      "support":0.0,
      "removed":false,
      "sequences":[
        "ID_CEC-21-3976|ST_1|CODE_09004|SX_M|RISK_3|AGE_31|SES_2|SCO_3|CD4_1|DRUG_0|MET_NA|APP_0|RES_1|REC_0|VEN_0|CL_122|NAT_mex|2021-06-14",
        "ID_CEC-21-5171|ST_1|CODE_09010|SX_M|RISK_3|AGE_20|SES_2|SCO_2|CD4_3|DRUG_1|MET_NA|APP_1|RES_1|REC_0|VEN_0|CL_122|NAT_mex|2021-10-11"
      ],
      "attributes":[
        "BULK"
      ]
    },
    {
      "source":360,
      "target":364,
      "directed":false,
      "length":0.00494439,
      "support":0.0,
      "removed":false,
      "sequences":[
        "ID_CEC-21-3976|ST_1|CODE_09004|SX_M|RISK_3|AGE_31|SES_2|SCO_3|CD4_1|DRUG_0|MET_NA|APP_0|RES_1|REC_0|VEN_0|CL_122|NAT_mex|2021-06-14",
        "ID_CEC-21-5554|ST_1|CODE_09006|SX_M|RISK_3|AGE_25|SES_1|SCO_3|CD4_1|DRUG_1|MET_NA|APP_0|RES_1|REC_0|VEN_0|CL_122|NAT_mex|2021-11-16"
      ],
      "attributes":[
        "BULK"
      ]
    },
    {
      "source":360,
      "target":365,
      "directed":false,
      "length":0.00814392,
      "support":0.0,
      "removed":false,
      "sequences":[
        "ID_CEC-21-3976|ST_1|CODE_09004|SX_M|RISK_3|AGE_31|SES_2|SCO_3|CD4_1|DRUG_0|MET_NA|APP_0|RES_1|REC_0|VEN_0|CL_122|NAT_mex|2021-06-14",
        "ID_CEC-22-7589|ST_1|CODE_09004|SX_M|RISK_3|AGE_28|SES_2|SCO_2|CD4_2|DRUG_1|MET_NA|APP_1|RES_1|REC_0|VEN_0|CL_122|NAT_mex|2022-05-19"
      ],
      "attributes":[
        "BULK"
      ]
    },
    {
      "source":360,
      "target":366,
      "directed":false,
      "length":0.00565617,
      "support":0.0,
      "removed":false,
      "sequences":[
        "ID_CEC-21-3976|ST_1|CODE_09004|SX_M|RISK_3|AGE_31|SES_2|SCO_3|CD4_1|DRUG_0|MET_NA|APP_0|RES_1|REC_0|VEN_0|CL_122|NAT_mex|2021-06-14",
        "ID_CEC-22-8085|ST_1|CODE_09004|SX_M|RISK_3|AGE_30|SES_1|SCO_3|CD4_2|DRUG_1|MET_NA|APP_1|RES_1|REC_1|VEN_0|CL_122|NAT_mex|2022-06-27"
      ],
      "attributes":[
        "BULK"
      ]
    },
    {
      "source":360,
      "target":367,
      "directed":false,
      "length":0.00743659,
      "support":0.0,
      "removed":false,
      "sequences":[
        "ID_CEC-21-3976|ST_1|CODE_09004|SX_M|RISK_3|AGE_31|SES_2|SCO_3|CD4_1|DRUG_0|MET_NA|APP_0|RES_1|REC_0|VEN_0|CL_122|NAT_mex|2021-06-14",
        "ID_CEC-22-9424|ST_1|CODE_09004|SX_M|RISK_3|AGE_21|SES_1|SCO_2|CD4_2|DRUG_0|MET_NA|APP_0|RES_1|REC_0|VEN_0|CL_122|NAT_mex|2022-10-27"
      ],
      "attributes":[
        "BULK"
      ]
    },
    {
      "source":2209,
      "target":2210,
      "directed":false,
      "length":0.0139349,
      "support":0.0,
      "removed":false,
      "sequences":[
        "ID_CEC-21-3978|ST_1|CODE_09015|SX_F|RISK_1|AGE_44|SES_1|SCO_1|CD4_3|DRUG_0|MET_NA|APP_NA|RES_1|REC_0|VEN_NA|CL_477|NAT_mex|2021-06-14",
        "ID_CEC-22-6493|ST_2|CODE_15058|SX_F|RISK_1|AGE_39|SES_1|SCO_1|CD4_1|DRUG_0|MET_NA|APP_0|RES_1|REC_0|VEN_1|CL_477|NAT_mex|2022-02-16"
      ],
      "attributes":[
        "BULK"
      ]
    },
    {
      "source":2209,
      "target":2211,
      "directed":false,
      "length":0.00317611,
      "support":0.0,
      "removed":false,
      "sequences":[
        "ID_CEC-21-3978|ST_1|CODE_09015|SX_F|RISK_1|AGE_44|SES_1|SCO_1|CD4_3|DRUG_0|MET_NA|APP_NA|RES_1|REC_0|VEN_NA|CL_477|NAT_mex|2021-06-14",
        "ID_CEC-22-8064|ST_2|CODE_15033|SX_F|RISK_NA|AGE_71|SES_NA|SCO_NA|CD4_2|DRUG_NA|MET_NA|APP_NA|RES_1|REC_0|VEN_NA|CL_477|NAT_NA|2022-06-24"
      ],
      "attributes":[
        "BULK"
      ]
    },
    {
      "source":643,
      "target":644,
      "directed":false,
      "length":0.0124479,
      "support":0.0,
      "removed":false,
      "sequences":[
        "ID_CEC-21-3979|ST_1|CODE_09005|SX_M|RISK_3|AGE_26|SES_1|SCO_2|CD4_2|DRUG_1|MET_NA|APP_1|RES_1|REC_0|VEN_0|CL_49|NAT_mex|2021-06-14",
        "ID_CEC-21-4835|ST_1|CODE_09013|SX_M|RISK_3|AGE_26|SES_2|SCO_3|CD4_3|DRUG_1|MET_NA|APP_1|RES_1|REC_0|VEN_1|CL_49|NAT_mex|2021-09-13"
      ],
      "attributes":[
        "BULK"
      ]
    },
    {
      "source":643,
      "target":646,
      "directed":false,
      "length":0.0128043,
      "support":0.0,
      "removed":false,
      "sequences":[
        "ID_CEC-21-3979|ST_1|CODE_09005|SX_M|RISK_3|AGE_26|SES_1|SCO_2|CD4_2|DRUG_1|MET_NA|APP_1|RES_1|REC_0|VEN_0|CL_49|NAT_mex|2021-06-14",
        "ID_CEC-22-6945|ST_1|CODE_09014|SX_M|RISK_3|AGE_25|SES_2|SCO_2|CD4_2|DRUG_1|MET_NA|APP_1|RES_1|REC_0|VEN_0|CL_49|NAT_mex|2022-03-25"
      ],
      "attributes":[
        "BULK"
      ]
    },
    {
      "source":643,
      "target":647,
      "directed":false,
      "length":0.0128082,
      "support":0.0,
      "removed":false,
      "sequences":[
        "ID_CEC-21-3979|ST_1|CODE_09005|SX_M|RISK_3|AGE_26|SES_1|SCO_2|CD4_2|DRUG_1|MET_NA|APP_1|RES_1|REC_0|VEN_0|CL_49|NAT_mex|2021-06-14",
        "ID_CEC-22-9529|ST_1|CODE_09007|SX_M|RISK_3|AGE_37|SES_2|SCO_3|CD4_2|DRUG_1|MET_NA|APP_1|RES_1|REC_0|VEN_1|CL_49|NAT_mex|2022-11-08"
      ],
      "attributes":[
        "BULK"
      ]
    },
    {
      "source":643,
      "target":648,
      "directed":false,
      "length":0.0124418,
      "support":0.0,
      "removed":false,
      "sequences":[
        "ID_CEC-21-3979|ST_1|CODE_09005|SX_M|RISK_3|AGE_26|SES_1|SCO_2|CD4_2|DRUG_1|MET_NA|APP_1|RES_1|REC_0|VEN_0|CL_49|NAT_mex|2021-06-14",
        "ID_CEC-22-9713|ST_1|CODE_09006|SX_M|RISK_3|AGE_43|SES_1|SCO_2|CD4_1|DRUG_1|MET_1|APP_1|RES_1|REC_0|VEN_0|CL_49|NAT_mex|2022-11-30"
      ],
      "attributes":[
        "BULK"
      ]
    },
    {
      "source":643,
      "target":649,
      "directed":false,
      "length":0.00993785,
      "support":0.0,
      "removed":false,
      "sequences":[
        "ID_CEC-21-3979|ST_1|CODE_09005|SX_M|RISK_3|AGE_26|SES_1|SCO_2|CD4_2|DRUG_1|MET_NA|APP_1|RES_1|REC_0|VEN_0|CL_49|NAT_mex|2021-06-14",
        "ID_CEC-22-9869|ST_1|CODE_09008|SX_M|RISK_3|AGE_33|SES_2|SCO_3|CD4_2|DRUG_1|MET_NA|APP_0|RES_1|REC_0|VEN_0|CL_49|NAT_mex|2022-12-14"
      ],
      "attributes":[
        "BULK"
      ]
    },
    {
      "source":294,
      "target":297,
      "directed":false,
      "length":0.0135361,
      "support":0.0,
      "removed":false,
      "sequences":[
        "ID_CEC-21-3981|ST_2|CODE_15029|SX_M|RISK_3|AGE_21|SES_2|SCO_2|CD4_1|DRUG_1|MET_NA|APP_1|RES_1|REC_0|VEN_0|CL_97|NAT_mex|2021-06-14",
        "ID_CEC-21-4756|ST_2|CODE_15031|SX_M|RISK_3|AGE_23|SES_1|SCO_3|CD4_1|DRUG_0|MET_NA|APP_1|RES_1|REC_0|VEN_NA|CL_97|NAT_mex|2021-09-01"
      ],
      "attributes":[
        "BULK"
      ]
    },
    {
      "source":294,
      "target":300,
      "directed":false,
      "length":0.0139083,
      "support":0.0,
      "removed":false,
      "sequences":[
        "ID_CEC-21-3981|ST_2|CODE_15029|SX_M|RISK_3|AGE_21|SES_2|SCO_2|CD4_1|DRUG_1|MET_NA|APP_1|RES_1|REC_0|VEN_0|CL_97|NAT_mex|2021-06-14",
        "ID_CEC-22-7512|ST_2|CODE_15057|SX_M|RISK_3|AGE_31|SES_2|SCO_2|CD4_1|DRUG_0|MET_NA|APP_1|RES_1|REC_0|VEN_1|CL_97|NAT_mex|2022-05-13"
      ],
      "attributes":[
        "BULK"
      ]
    },
    {
      "source":294,
      "target":301,
      "directed":false,
      "length":0.0131583,
      "support":0.0,
      "removed":false,
      "sequences":[
        "ID_CEC-21-3981|ST_2|CODE_15029|SX_M|RISK_3|AGE_21|SES_2|SCO_2|CD4_1|DRUG_1|MET_NA|APP_1|RES_1|REC_0|VEN_0|CL_97|NAT_mex|2021-06-14",
        "ID_CEC-22-8435|ST_2|CODE_15058|SX_M|RISK_3|AGE_21|SES_1|SCO_2|CD4_1|DRUG_1|MET_NA|APP_1|RES_1|REC_0|VEN_1|CL_97|NAT_mex|2022-08-01"
      ],
      "attributes":[
        "BULK"
      ]
    },
    {
      "source":294,
      "target":302,
      "directed":false,
      "length":0.00850612,
      "support":0.0,
      "removed":false,
      "sequences":[
        "ID_CEC-21-3981|ST_2|CODE_15029|SX_M|RISK_3|AGE_21|SES_2|SCO_2|CD4_1|DRUG_1|MET_NA|APP_1|RES_1|REC_0|VEN_0|CL_97|NAT_mex|2021-06-14",
        "ID_CEC-22-9271|ST_1|CODE_09013|SX_M|RISK_3|AGE_20|SES_1|SCO_1|CD4_1|DRUG_1|MET_NA|APP_0|RES_1|REC_0|VEN_0|CL_97|NAT_mex|2022-10-12"
      ],
      "attributes":[
        "BULK"
      ]
    },
    {
      "source":1350,
      "target":1351,
      "directed":false,
      "length":0.00601138,
      "support":0.0,
      "removed":false,
      "sequences":[
        "ID_CEC-21-3983|ST_1|CODE_07106|SX_M|RISK_3|AGE_39|SES_1|SCO_3|CD4_2|DRUG_0|MET_NA|APP_1|RES_1|REC_0|VEN_1|CL_452|NAT_mex|2021-06-14",
        "ID_CEC-21-4800|ST_2|CODE_15057|SX_M|RISK_3|AGE_21|SES_2|SCO_2|CD4_1|DRUG_0|MET_NA|APP_1|RES_1|REC_0|VEN_0|CL_452|NAT_mex|2021-09-08"
      ],
      "attributes":[
        "BULK"
      ]
    },
    {
      "source":1350,
      "target":1352,
      "directed":false,
      "length":0.00246781,
      "support":0.0,
      "removed":false,
      "sequences":[
        "ID_CEC-21-3983|ST_1|CODE_07106|SX_M|RISK_3|AGE_39|SES_1|SCO_3|CD4_2|DRUG_0|MET_NA|APP_1|RES_1|REC_0|VEN_1|CL_452|NAT_mex|2021-06-14",
        "ID_CEC-22-6689|ST_1|CODE_09012|SX_M|RISK_3|AGE_36|SES_1|SCO_3|CD4_2|DRUG_1|MET_NA|APP_NA|RES_1|REC_0|VEN_NA|CL_452|NAT_mex|2022-03-04"
      ],
      "attributes":[
        "BULK"
      ]
    },
    {
      "source":1350,
      "target":1353,
      "directed":false,
      "length":0.00707629,
      "support":0.0,
      "removed":false,
      "sequences":[
        "ID_CEC-21-3983|ST_1|CODE_07106|SX_M|RISK_3|AGE_39|SES_1|SCO_3|CD4_2|DRUG_0|MET_NA|APP_1|RES_1|REC_0|VEN_1|CL_452|NAT_mex|2021-06-14",
        "ID_CEC-22-7496|ST_1|CODE_09007|SX_M|RISK_3|AGE_19|SES_1|SCO_2|CD4_1|DRUG_1|MET_NA|APP_1|RES_1|REC_0|VEN_0|CL_452|NAT_mex|2022-05-12"
      ],
      "attributes":[
        "BULK"
      ]
    },
    {
      "source":1350,
      "target":1354,
      "directed":false,
      "length":0.00282042,
      "support":0.0,
      "removed":false,
      "sequences":[
        "ID_CEC-21-3983|ST_1|CODE_07106|SX_M|RISK_3|AGE_39|SES_1|SCO_3|CD4_2|DRUG_0|MET_NA|APP_1|RES_1|REC_0|VEN_1|CL_452|NAT_mex|2021-06-14",
        "ID_CEC-22-7823|ST_1|CODE_09012|SX_M|RISK_3|AGE_23|SES_2|SCO_2|CD4_2|DRUG_0|MET_NA|APP_0|RES_1|REC_0|VEN_0|CL_452|NAT_mex|2022-06-03"
      ],
      "attributes":[
        "BULK"
      ]
    },
    {
      "source":5,
      "target":6,
      "directed":false,
      "length":0.0106415,
      "support":0.0,
      "removed":false,
      "sequences":[
        "ID_CEC-21-3994|ST_2|CODE_15057|SX_M|RISK_3|AGE_30|SES_1|SCO_3|CD4_2|DRUG_1|MET_NA|APP_1|RES_2|REC_0|VEN_1|CL_304|NAT_mex|2021-06-15",
        "ID_CEC-21-4447|ST_1|CODE_09012|SX_M|RISK_3|AGE_22|SES_2|SCO_3|CD4_2|DRUG_1|MET_NA|APP_1|RES_1|REC_1|VEN_NA|CL_304|NAT_mex|2021-08-03"
      ],
      "attributes":[
        "BULK"
      ]
    },
    {
      "source":5,
      "target":7,
      "directed":false,
      "length":0.0113731,
      "support":0.0,
      "removed":false,
      "sequences":[
        "ID_CEC-21-3994|ST_2|CODE_15057|SX_M|RISK_3|AGE_30|SES_1|SCO_3|CD4_2|DRUG_1|MET_NA|APP_1|RES_2|REC_0|VEN_1|CL_304|NAT_mex|2021-06-15",
        "ID_CEC-21-4456|ST_1|CODE_09010|SX_M|RISK_3|AGE_50|SES_2|SCO_2|CD4_2|DRUG_NA|MET_NA|APP_NA|RES_1|REC_0|VEN_NA|CL_304|NAT_mex|2021-08-04"
      ],
      "attributes":[
        "BULK"
      ]
    },
    {
      "source":5,
      "target":8,
      "directed":false,
      "length":0.0113731,
      "support":0.0,
      "removed":false,
      "sequences":[
        "ID_CEC-21-3994|ST_2|CODE_15057|SX_M|RISK_3|AGE_30|SES_1|SCO_3|CD4_2|DRUG_1|MET_NA|APP_1|RES_2|REC_0|VEN_1|CL_304|NAT_mex|2021-06-15",
        "ID_CEC-21-4481|ST_1|CODE_09007|SX_M|RISK_NA|AGE_33|SES_2|SCO_2|CD4_1|DRUG_0|MET_NA|APP_NA|RES_1|REC_0|VEN_NA|CL_304|NAT_mex|2021-08-06"
      ],
      "attributes":[
        "BULK"
      ]
    },
    {
      "source":5,
      "target":9,
      "directed":false,
      "length":0.0113731,
      "support":0.0,
      "removed":false,
      "sequences":[
        "ID_CEC-21-3994|ST_2|CODE_15057|SX_M|RISK_3|AGE_30|SES_1|SCO_3|CD4_2|DRUG_1|MET_NA|APP_1|RES_2|REC_0|VEN_1|CL_304|NAT_mex|2021-06-15",
        "ID_CEC-21-4482|ST_1|CODE_09007|SX_M|RISK_3|AGE_51|SES_2|SCO_2|CD4_2|DRUG_0|MET_NA|APP_1|RES_1|REC_1|VEN_NA|CL_304|NAT_mex|2021-08-06"
      ],
      "attributes":[
        "BULK"
      ]
    },
    {
      "source":5,
      "target":10,
      "directed":false,
      "length":0.0120788,
      "support":0.0,
      "removed":false,
      "sequences":[
        "ID_CEC-21-3994|ST_2|CODE_15057|SX_M|RISK_3|AGE_30|SES_1|SCO_3|CD4_2|DRUG_1|MET_NA|APP_1|RES_2|REC_0|VEN_1|CL_304|NAT_mex|2021-06-15",
        "ID_CEC-21-4512|ST_2|CODE_15037|SX_M|RISK_3|AGE_32|SES_1|SCO_3|CD4_3|DRUG_1|MET_NA|APP_1|RES_1|REC_0|VEN_1|CL_304|NAT_mex|2021-08-09"
      ],
      "attributes":[
        "BULK"
      ]
    },
    {
      "source":5,
      "target":11,
      "directed":false,
      "length":0.0120749,
      "support":0.0,
      "removed":false,
      "sequences":[
        "ID_CEC-21-3994|ST_2|CODE_15057|SX_M|RISK_3|AGE_30|SES_1|SCO_3|CD4_2|DRUG_1|MET_NA|APP_1|RES_2|REC_0|VEN_1|CL_304|NAT_mex|2021-06-15",
        "ID_CEC-21-5414|ST_1|CODE_09002|SX_M|RISK_3|AGE_37|SES_2|SCO_2|CD4_1|DRUG_1|MET_NA|APP_1|RES_1|REC_0|VEN_0|CL_304|NAT_mex|2021-11-01"
      ],
      "attributes":[
        "BULK"
      ]
    },
    {
      "source":5,
      "target":12,
      "directed":false,
      "length":0.0102946,
      "support":0.0,
      "removed":false,
      "sequences":[
        "ID_CEC-21-3994|ST_2|CODE_15057|SX_M|RISK_3|AGE_30|SES_1|SCO_3|CD4_2|DRUG_1|MET_NA|APP_1|RES_2|REC_0|VEN_1|CL_304|NAT_mex|2021-06-15",
        "ID_CEC-21-5819|ST_1|CODE_09007|SX_M|RISK_3|AGE_26|SES_2|SCO_3|CD4_1|DRUG_0|MET_NA|APP_1|RES_1|REC_0|VEN_1|CL_304|NAT_mex|2021-12-06"
      ],
      "attributes":[
        "BULK"
      ]
    },
    {
      "source":5,
      "target":13,
      "directed":false,
      "length":0.00992738,
      "support":0.0,
      "removed":false,
      "sequences":[
        "ID_CEC-21-3994|ST_2|CODE_15057|SX_M|RISK_3|AGE_30|SES_1|SCO_3|CD4_2|DRUG_1|MET_NA|APP_1|RES_2|REC_0|VEN_1|CL_304|NAT_mex|2021-06-15",
        "ID_CEC-22-5996|ST_1|CODE_07106|SX_M|RISK_3|AGE_28|SES_2|SCO_2|CD4_1|DRUG_1|MET_NA|APP_0|RES_1|REC_0|VEN_0|CL_304|NAT_mex|2022-01-05"
      ],
      "attributes":[
        "BULK"
      ]
    },
    {
      "source":5,
      "target":14,
      "directed":false,
      "length":0.0113731,
      "support":0.0,
      "removed":false,
      "sequences":[
        "ID_CEC-21-3994|ST_2|CODE_15057|SX_M|RISK_3|AGE_30|SES_1|SCO_3|CD4_2|DRUG_1|MET_NA|APP_1|RES_2|REC_0|VEN_1|CL_304|NAT_mex|2021-06-15",
        "ID_CEC-22-6029|ST_1|CODE_09007|SX_M|RISK_1|AGE_31|SES_2|SCO_3|CD4_1|DRUG_0|MET_NA|APP_1|RES_1|REC_0|VEN_1|CL_304|NAT_mex|2022-01-07"
      ],
      "attributes":[
        "BULK"
      ]
    },
    {
      "source":5,
      "target":15,
      "directed":false,
      "length":0.0135186,
      "support":0.0,
      "removed":false,
      "sequences":[
        "ID_CEC-21-3994|ST_2|CODE_15057|SX_M|RISK_3|AGE_30|SES_1|SCO_3|CD4_2|DRUG_1|MET_NA|APP_1|RES_2|REC_0|VEN_1|CL_304|NAT_mex|2021-06-15",
        "ID_CEC-22-6109|ST_1|CODE_09016|SX_M|RISK_3|AGE_32|SES_2|SCO_3|CD4_1|DRUG_0|MET_NA|APP_1|RES_1|REC_0|VEN_1|CL_304|NAT_mex|2022-01-13"
      ],
      "attributes":[
        "BULK"
      ]
    },
    {
      "source":5,
      "target":16,
      "directed":false,
      "length":0.0120815,
      "support":0.0,
      "removed":false,
      "sequences":[
        "ID_CEC-21-3994|ST_2|CODE_15057|SX_M|RISK_3|AGE_30|SES_1|SCO_3|CD4_2|DRUG_1|MET_NA|APP_1|RES_2|REC_0|VEN_1|CL_304|NAT_mex|2021-06-15",
        "ID_CEC-22-6263|ST_2|CODE_15033|SX_M|RISK_3|AGE_36|SES_1|SCO_3|CD4_2|DRUG_1|MET_NA|APP_1|RES_1|REC_0|VEN_1|CL_304|NAT_mex|2022-01-27"
      ],
      "attributes":[
        "BULK"
      ]
    },
    {
      "source":5,
      "target":17,
      "directed":false,
      "length":0.0106473,
      "support":0.0,
      "removed":false,
      "sequences":[
        "ID_CEC-21-3994|ST_2|CODE_15057|SX_M|RISK_3|AGE_30|SES_1|SCO_3|CD4_2|DRUG_1|MET_NA|APP_1|RES_2|REC_0|VEN_1|CL_304|NAT_mex|2021-06-15",
        "ID_CEC-22-6929|ST_1|CODE_09016|SX_M|RISK_3|AGE_36|SES_1|SCO_2|CD4_1|DRUG_1|MET_NA|APP_1|RES_1|REC_0|VEN_0|CL_304|NAT_mex|2022-03-24"
      ],
      "attributes":[
        "BULK"
      ]
    },
    {
      "source":5,
      "target":18,
      "directed":false,
      "length":0.00886351,
      "support":0.0,
      "removed":false,
      "sequences":[
        "ID_CEC-21-3994|ST_2|CODE_15057|SX_M|RISK_3|AGE_30|SES_1|SCO_3|CD4_2|DRUG_1|MET_NA|APP_1|RES_2|REC_0|VEN_1|CL_304|NAT_mex|2021-06-15",
        "ID_CEC-22-7365|ST_1|CODE_09016|SX_M|RISK_3|AGE_33|SES_2|SCO_2|CD4_2|DRUG_1|MET_NA|APP_1|RES_1|REC_0|VEN_1|CL_304|NAT_mex|2022-05-03"
      ],
      "attributes":[
        "BULK"
      ]
    },
    {
      "source":5,
      "target":19,
      "directed":false,
      "length":0.0120784,
      "support":0.0,
      "removed":false,
      "sequences":[
        "ID_CEC-21-3994|ST_2|CODE_15057|SX_M|RISK_3|AGE_30|SES_1|SCO_3|CD4_2|DRUG_1|MET_NA|APP_1|RES_2|REC_0|VEN_1|CL_304|NAT_mex|2021-06-15",
        "ID_CEC-22-7565|ST_2|CODE_15037|SX_M|RISK_3|AGE_27|SES_2|SCO_3|CD4_2|DRUG_1|MET_NA|APP_1|RES_1|REC_1|VEN_0|CL_304|NAT_mex|2022-05-18"
      ],
      "attributes":[
        "BULK"
      ]
    },
    {
      "source":5,
      "target":20,
      "directed":false,
      "length":0.011713,
      "support":0.0,
      "removed":false,
      "sequences":[
        "ID_CEC-21-3994|ST_2|CODE_15057|SX_M|RISK_3|AGE_30|SES_1|SCO_3|CD4_2|DRUG_1|MET_NA|APP_1|RES_2|REC_0|VEN_1|CL_304|NAT_mex|2021-06-15",
        "ID_CEC-22-7636|ST_1|CODE_09002|SX_M|RISK_3|AGE_37|SES_2|SCO_3|CD4_2|DRUG_1|MET_NA|APP_1|RES_1|REC_0|VEN_1|CL_304|NAT_mex|2022-05-23"
      ],
      "attributes":[
        "BULK"
      ]
    },
    {
      "source":5,
      "target":21,
      "directed":false,
      "length":0.0106516,
      "support":0.0,
      "removed":false,
      "sequences":[
        "ID_CEC-21-3994|ST_2|CODE_15057|SX_M|RISK_3|AGE_30|SES_1|SCO_3|CD4_2|DRUG_1|MET_NA|APP_1|RES_2|REC_0|VEN_1|CL_304|NAT_mex|2021-06-15",
        "ID_CEC-22-7788|ST_1|CODE_09015|SX_M|RISK_3|AGE_51|SES_2|SCO_3|CD4_3|DRUG_1|MET_NA|APP_1|RES_1|REC_1|VEN_0|CL_304|NAT_mex|2022-06-02"
      ],
      "attributes":[
        "BULK"
      ]
    },
    {
      "source":5,
      "target":22,
      "directed":false,
      "length":0.0120759,
      "support":0.0,
      "removed":false,
      "sequences":[
        "ID_CEC-21-3994|ST_2|CODE_15057|SX_M|RISK_3|AGE_30|SES_1|SCO_3|CD4_2|DRUG_1|MET_NA|APP_1|RES_2|REC_0|VEN_1|CL_304|NAT_mex|2021-06-15",
        "ID_CEC-22-8178|ST_2|CODE_15057|SX_M|RISK_3|AGE_27|SES_2|SCO_3|CD4_1|DRUG_1|MET_NA|APP_0|RES_1|REC_0|VEN_0|CL_304|NAT_mex|2022-07-04"
      ],
      "attributes":[
        "BULK"
      ]
    },
    {
      "source":5,
      "target":23,
      "directed":false,
      "length":0.0120796,
      "support":0.0,
      "removed":false,
      "sequences":[
        "ID_CEC-21-3994|ST_2|CODE_15057|SX_M|RISK_3|AGE_30|SES_1|SCO_3|CD4_2|DRUG_1|MET_NA|APP_1|RES_2|REC_0|VEN_1|CL_304|NAT_mex|2021-06-15",
        "ID_CEC-22-8228|ST_1|CODE_09015|SX_M|RISK_3|AGE_29|SES_1|SCO_3|CD4_3|DRUG_1|MET_NA|APP_0|RES_1|REC_0|VEN_0|CL_304|NAT_mex|2022-07-07"
      ],
      "attributes":[
        "BULK"
      ]
    },
    {
      "source":5,
      "target":25,
      "directed":false,
      "length":0.0124353,
      "support":0.0,
      "removed":false,
      "sequences":[
        "ID_CEC-21-3994|ST_2|CODE_15057|SX_M|RISK_3|AGE_30|SES_1|SCO_3|CD4_2|DRUG_1|MET_NA|APP_1|RES_2|REC_0|VEN_1|CL_304|NAT_mex|2021-06-15",
        "ID_CEC-22-8566|ST_2|CODE_15033|SX_M|RISK_3|AGE_31|SES_2|SCO_3|CD4_2|DRUG_0|MET_NA|APP_1|RES_3|REC_1|VEN_0|CL_304|NAT_mex|2022-08-11"
      ],
      "attributes":[
        "BULK"
      ]
    },
    {
      "source":5,
      "target":26,
      "directed":false,
      "length":0.0138968,
      "support":0.0,
      "removed":false,
      "sequences":[
        "ID_CEC-21-3994|ST_2|CODE_15057|SX_M|RISK_3|AGE_30|SES_1|SCO_3|CD4_2|DRUG_1|MET_NA|APP_1|RES_2|REC_0|VEN_1|CL_304|NAT_mex|2021-06-15",
        "ID_CEC-22-9852|ST_2|CODE_15057|SX_M|RISK_3|AGE_31|SES_1|SCO_3|CD4_2|DRUG_1|MET_NA|APP_1|RES_1|REC_0|VEN_1|CL_304|NAT_mex|2022-12-13"
      ],
      "attributes":[
        "BULK"
      ]
    },
    {
      "source":1105,
      "target":1106,
      "directed":false,
      "length":0.0135128,
      "support":0.0,
      "removed":false,
      "sequences":[
        "ID_CEC-21-4000|ST_1|CODE_09007|SX_M|RISK_3|AGE_53|SES_1|SCO_2|CD4_2|DRUG_0|MET_NA|APP_NA|RES_1|REC_0|VEN_NA|CL_309|NAT_mex|2021-06-16",
        "ID_CEC-22-9121|ST_1|CODE_09007|SX_M|RISK_3|AGE_30|SES_1|SCO_2|CD4_2|DRUG_1|MET_NA|APP_1|RES_1|REC_0|VEN_NA|CL_309|NAT_mex|2022-09-28"
      ],
      "attributes":[
        "BULK"
      ]
    },
    {
      "source":386,
      "target":387,
      "directed":false,
      "length":0.00459236,
      "support":0.0,
      "removed":false,
      "sequences":[
        "ID_CEC-21-4002|ST_1|CODE_09013|SX_M|RISK_3|AGE_33|SES_1|SCO_1|CD4_2|DRUG_0|MET_NA|APP_0|RES_1|REC_1|VEN_0|CL_369|NAT_mex|2021-06-16",
        "ID_CEC-21-4212|ST_2|CODE_15033|SX_M|RISK_3|AGE_30|SES_2|SCO_3|CD4_2|DRUG_1|MET_NA|APP_1|RES_1|REC_0|VEN_1|CL_369|NAT_mex|2021-07-06"
      ],
      "attributes":[
        "BULK"
      ]
    },
    {
      "source":386,
      "target":388,
      "directed":false,
      "length":0.0106381,
      "support":0.0,
      "removed":false,
      "sequences":[
        "ID_CEC-21-4002|ST_1|CODE_09013|SX_M|RISK_3|AGE_33|SES_1|SCO_1|CD4_2|DRUG_0|MET_NA|APP_0|RES_1|REC_1|VEN_0|CL_369|NAT_mex|2021-06-16",
        "ID_CEC-21-4682|ST_2|CODE_15109|SX_M|RISK_3|AGE_20|SES_2|SCO_2|CD4_1|DRUG_0|MET_NA|APP_1|RES_1|REC_0|VEN_0|CL_369|NAT_mex|2021-08-26"
      ],
      "attributes":[
        "BULK"
      ]
    },
    {
      "source":386,
      "target":389,
      "directed":false,
      "length":0.0113608,
      "support":0.0,
      "removed":false,
      "sequences":[
        "ID_CEC-21-4002|ST_1|CODE_09013|SX_M|RISK_3|AGE_33|SES_1|SCO_1|CD4_2|DRUG_0|MET_NA|APP_0|RES_1|REC_1|VEN_0|CL_369|NAT_mex|2021-06-16",
        "ID_CEC-22-6104|ST_1|CODE_09003|SX_M|RISK_3|AGE_37|SES_2|SCO_3|CD4_3|DRUG_1|MET_1|APP_1|RES_1|REC_1|VEN_1|CL_369|NAT_mex|2022-01-13"
      ],
      "attributes":[
        "BULK"
      ]
    },
    {
      "source":386,
      "target":390,
      "directed":false,
      "length":0.00671612,
      "support":0.0,
      "removed":false,
      "sequences":[
        "ID_CEC-21-4002|ST_1|CODE_09013|SX_M|RISK_3|AGE_33|SES_1|SCO_1|CD4_2|DRUG_0|MET_NA|APP_0|RES_1|REC_1|VEN_0|CL_369|NAT_mex|2021-06-16",
        "ID_CEC-22-7220|ST_1|CODE_09003|SX_M|RISK_3|AGE_56|SES_2|SCO_2|CD4_2|DRUG_1|MET_NA|APP_1|RES_1|REC_0|VEN_0|CL_369|NAT_mex|2022-04-21"
      ],
      "attributes":[
        "BULK"
      ]
    },
    {
      "source":386,
      "target":391,
      "directed":false,
      "length":0.00672039,
      "support":0.0,
      "removed":false,
      "sequences":[
        "ID_CEC-21-4002|ST_1|CODE_09013|SX_M|RISK_3|AGE_33|SES_1|SCO_1|CD4_2|DRUG_0|MET_NA|APP_0|RES_1|REC_1|VEN_0|CL_369|NAT_mex|2021-06-16",
        "ID_CEC-22-7522|ST_2|CODE_15033|SX_M|RISK_3|AGE_26|SES_2|SCO_2|CD4_2|DRUG_1|MET_NA|APP_1|RES_1|REC_0|VEN_0|CL_369|NAT_mex|2022-05-16"
      ],
      "attributes":[
        "BULK"
      ]
    },
    {
      "source":386,
      "target":392,
      "directed":false,
      "length":0.00778227,
      "support":0.0,
      "removed":false,
      "sequences":[
        "ID_CEC-21-4002|ST_1|CODE_09013|SX_M|RISK_3|AGE_33|SES_1|SCO_1|CD4_2|DRUG_0|MET_NA|APP_0|RES_1|REC_1|VEN_0|CL_369|NAT_mex|2021-06-16",
        "ID_CEC-22-7889|ST_2|CODE_15033|SX_M|RISK_3|AGE_39|SES_2|SCO_2|CD4_2|DRUG_1|MET_NA|APP_1|RES_1|REC_0|VEN_0|CL_369|NAT_mex|2022-06-09"
      ],
      "attributes":[
        "BULK"
      ]
    },
    {
      "source":386,
      "target":393,
      "directed":false,
      "length":0.00956593,
      "support":0.0,
      "removed":false,
      "sequences":[
        "ID_CEC-21-4002|ST_1|CODE_09013|SX_M|RISK_3|AGE_33|SES_1|SCO_1|CD4_2|DRUG_0|MET_NA|APP_0|RES_1|REC_1|VEN_0|CL_369|NAT_mex|2021-06-16",
        "ID_CEC-22-7926|ST_2|CODE_15033|SX_M|RISK_3|AGE_22|SES_2|SCO_2|CD4_2|DRUG_1|MET_NA|APP_1|RES_1|REC_0|VEN_1|CL_369|NAT_mex|2022-06-13"
      ],
      "attributes":[
        "BULK"
      ]
    },
    {
      "source":386,
      "target":394,
      "directed":false,
      "length":0.00814052,
      "support":0.0,
      "removed":false,
      "sequences":[
        "ID_CEC-21-4002|ST_1|CODE_09013|SX_M|RISK_3|AGE_33|SES_1|SCO_1|CD4_2|DRUG_0|MET_NA|APP_0|RES_1|REC_1|VEN_0|CL_369|NAT_mex|2021-06-16",
        "ID_CEC-22-8637|ST_2|CODE_15020|SX_M|RISK_3|AGE_26|SES_2|SCO_2|CD4_1|DRUG_1|MET_0|APP_1|RES_1|REC_0|VEN_1|CL_369|NAT_mex|2022-08-16"
      ],
      "attributes":[
        "BULK"
      ]
    },
    {
      "source":2212,
      "target":2213,
      "directed":false,
      "length":0.0131617,
      "support":0.0,
      "removed":false,
      "sequences":[
        "ID_CEC-21-4005|ST_2|CODE_15120|SX_M|RISK_3|AGE_31|SES_1|SCO_2|CD4_2|DRUG_0|MET_NA|APP_0|RES_1|REC_0|VEN_1|CL_506|NAT_mex|2021-06-16",
        "ID_CEC-22-8114|ST_2|CODE_15084|SX_M|RISK_3|AGE_21|SES_2|SCO_2|CD4_2|DRUG_1|MET_NA|APP_1|RES_1|REC_1|VEN_1|CL_NA|NAT_mex|2022-06-29"
      ],
      "attributes":[
        "BULK"
      ]
    },
    {
      "source":2212,
      "target":2214,
      "directed":false,
      "length":0.00993899,
      "support":0.0,
      "removed":false,
      "sequences":[
        "ID_CEC-21-4005|ST_2|CODE_15120|SX_M|RISK_3|AGE_31|SES_1|SCO_2|CD4_2|DRUG_0|MET_NA|APP_0|RES_1|REC_0|VEN_1|CL_506|NAT_mex|2021-06-16",
        "ID_CEC-22-9014|ST_2|CODE_15025|SX_M|RISK_3|AGE_29|SES_1|SCO_2|CD4_1|DRUG_1|MET_NA|APP_1|RES_1|REC_0|VEN_0|CL_506|NAT_mex|2022-09-20"
      ],
      "attributes":[
        "BULK"
      ]
    },
    {
      "source":1355,
      "target":1356,
      "directed":false,
      "length":0.0138847,
      "support":0.0,
      "removed":false,
      "sequences":[
        "ID_CEC-21-4007|ST_1|CODE_09012|SX_M|RISK_3|AGE_35|SES_2|SCO_2|CD4_2|DRUG_NA|MET_NA|APP_1|RES_1|REC_0|VEN_NA|CL_651|NAT_mex|2021-06-16",
        "ID_CEC-22-7629|ST_1|CODE_09013|SX_M|RISK_2|AGE_28|SES_2|SCO_2|CD4_1|DRUG_1|MET_NA|APP_0|RES_1|REC_0|VEN_NA|CL_1215|NAT_mex|2022-05-20"
      ],
      "attributes":[
        "BULK"
      ]
    },
    {
      "source":1355,
      "target":1358,
      "directed":false,
      "length":0.00282236,
      "support":0.0,
      "removed":false,
      "sequences":[
        "ID_CEC-21-4007|ST_1|CODE_09012|SX_M|RISK_3|AGE_35|SES_2|SCO_2|CD4_2|DRUG_NA|MET_NA|APP_1|RES_1|REC_0|VEN_NA|CL_651|NAT_mex|2021-06-16",
        "ID_CEC-22-7722|ST_1|CODE_09014|SX_M|RISK_3|AGE_33|SES_1|SCO_3|CD4_2|DRUG_0|MET_NA|APP_0|RES_1|REC_0|VEN_1|CL_651|NAT_mex|2022-05-30"
      ],
      "attributes":[
        "BULK"
      ]
    },
    {
      "source":1355,
      "target":1359,
      "directed":false,
      "length":0.00995201,
      "support":0.0,
      "removed":false,
      "sequences":[
        "ID_CEC-21-4007|ST_1|CODE_09012|SX_M|RISK_3|AGE_35|SES_2|SCO_2|CD4_2|DRUG_NA|MET_NA|APP_1|RES_1|REC_0|VEN_NA|CL_651|NAT_mex|2021-06-16",
        "ID_CEC-22-7922|ST_1|CODE_09015|SX_FT|RISK_4|AGE_35|SES_2|SCO_2|CD4_1|DRUG_1|MET_NA|APP_0|RES_1|REC_0|VEN_0|CL_651|NAT_mex|2022-06-10"
      ],
      "attributes":[
        "BULK"
      ]
    },
    {
      "source":3006,
      "target":3007,
      "directed":false,
      "length":0.00281927,
      "support":0.0,
      "removed":false,
      "sequences":[
        "ID_CEC-21-4009|ST_1|CODE_09010|SX_M|RISK_3|AGE_33|SES_1|SCO_2|CD4_1|DRUG_0|MET_NA|APP_0|RES_1|REC_0|VEN_0|CL_1038|NAT_mex|2021-06-16",
        "ID_CEC-22-7017|ST_1|CODE_09010|SX_F|RISK_1|AGE_29|SES_1|SCO_2|CD4_2|DRUG_1|MET_NA|APP_0|RES_1|REC_0|VEN_0|CL_1038|NAT_mex|2022-03-31"
      ],
      "attributes":[
        "BULK"
      ]
    },
    {
      "source":1441,
      "target":1442,
      "directed":false,
      "length":0.0120875,
      "support":0.0,
      "removed":false,
      "sequences":[
        "ID_CEC-21-4012|ST_2|CODE_15033|SX_M|RISK_3|AGE_32|SES_2|SCO_2|CD4_2|DRUG_1|MET_NA|APP_1|RES_2|REC_0|VEN_0|CL_154|NAT_mex|2021-06-17",
        "ID_CEC-21-5343|ST_1|CODE_09016|SX_M|RISK_3|AGE_30|SES_2|SCO_3|CD4_2|DRUG_1|MET_NA|APP_0|RES_1|REC_0|VEN_0|CL_154|NAT_mex|2021-10-26"
      ],
      "attributes":[
        "BULK"
      ]
    },
    {
      "source":1629,
      "target":1630,
      "directed":false,
      "length":0.00601565,
      "support":0.0,
      "removed":false,
      "sequences":[
        "ID_CEC-21-4027|ST_2|CODE_15081|SX_M|RISK_3|AGE_58|SES_2|SCO_2|CD4_2|DRUG_0|MET_NA|APP_0|RES_1|REC_0|VEN_1|CL_497|NAT_mex|2021-06-17",
        "ID_CEC-21-4712|ST_1|CODE_09007|SX_F|RISK_NA|AGE_28|SES_NA|SCO_NA|CD4_1|DRUG_NA|MET_NA|APP_NA|RES_1|REC_0|VEN_NA|CL_497|NAT_NA|2021-08-30"
      ],
      "attributes":[
        "BULK"
      ]
    },
    {
      "source":1629,
      "target":1631,
      "directed":false,
      "length":0.0113787,
      "support":0.0,
      "removed":false,
      "sequences":[
        "ID_CEC-21-4027|ST_2|CODE_15081|SX_M|RISK_3|AGE_58|SES_2|SCO_2|CD4_2|DRUG_0|MET_NA|APP_0|RES_1|REC_0|VEN_1|CL_497|NAT_mex|2021-06-17",
        "ID_CEC-22-8398|ST_1|CODE_09015|SX_M|RISK_3|AGE_28|SES_2|SCO_2|CD4_2|DRUG_0|MET_NA|APP_0|RES_1|REC_NA|VEN_0|CL_497|NAT_mex|2022-07-21"
      ],
      "attributes":[
        "BULK"
      ]
    },
    {
      "source":1607,
      "target":1605,
      "directed":false,
      "length":0.00921194,
      "support":0.0,
      "removed":false,
      "sequences":[
        "ID_CEC-21-4028|ST_1|CODE_07106|SX_M|RISK_3|AGE_28|SES_2|SCO_3|CD4_2|DRUG_0|MET_NA|APP_1|RES_2|REC_1|VEN_1|CL_649|NAT_mex|2021-06-16",
        "ID_CEC-22-6534|ST_1|CODE_09007|SX_M|RISK_3|AGE_39|SES_2|SCO_2|CD4_2|DRUG_1|MET_NA|APP_1|RES_2|REC_0|VEN_1|CL_649|NAT_mex|2022-02-18"
      ],
      "attributes":[
        "BULK"
      ]
    },
    {
      "source":856,
      "target":859,
      "directed":false,
      "length":0.0131528,
      "support":0.0,
      "removed":false,
      "sequences":[
        "ID_CEC-21-4034|ST_1|CODE_09007|SX_M|RISK_3|AGE_32|SES_1|SCO_2|CD4_2|DRUG_0|MET_NA|APP_1|RES_1|REC_0|VEN_1|CL_97|NAT_mex|2021-06-18",
        "ID_CEC-22-7845|ST_1|CODE_09007|SX_M|RISK_3|AGE_30|SES_2|SCO_2|CD4_2|DRUG_1|MET_NA|APP_0|RES_1|REC_0|VEN_0|CL_97|NAT_mex|2022-06-06"
      ],
      "attributes":[
        "BULK"
      ]
    },
    {
      "source":3009,
      "target":3008,
      "directed":false,
      "length":0.0,
      "support":0.0,
      "removed":false,
      "sequences":[
        "ID_CEC-21-4035|ST_1|CODE_09016|SX_M|RISK_3|AGE_50|SES_2|SCO_3|CD4_2|DRUG_0|MET_NA|APP_1|RES_2|REC_0|VEN_0|CL_1039|NAT_mex|2021-06-18",
        "ID_CEC-21-4143|ST_1|CODE_09016|SX_M|RISK_3|AGE_25|SES_2|SCO_2|CD4_2|DRUG_0|MET_NA|APP_1|RES_2|REC_1|VEN_1|CL_1039|NAT_mex|2021-06-29"
      ],
      "attributes":[
        "BULK"
      ]
    },
    {
      "source":172,
      "target":173,
      "directed":false,
      "length":0.00850004,
      "support":0.0,
      "removed":false,
      "sequences":[
        "ID_CEC-21-4047|ST_1|CODE_09002|SX_M|RISK_3|AGE_23|SES_1|SCO_2|CD4_1|DRUG_0|MET_NA|APP_0|RES_1|REC_0|VEN_0|CL_109|NAT_mex|2021-06-21",
        "ID_CEC-21-4611|ST_2|CODE_15033|SX_M|RISK_3|AGE_25|SES_1|SCO_3|CD4_1|DRUG_1|MET_NA|APP_1|RES_1|REC_0|VEN_1|CL_109|NAT_mex|2021-08-18"
      ],
      "attributes":[
        "BULK"
      ]
    },
    {
      "source":172,
      "target":174,
      "directed":false,
      "length":0.00921686,
      "support":0.0,
      "removed":false,
      "sequences":[
        "ID_CEC-21-4047|ST_1|CODE_09002|SX_M|RISK_3|AGE_23|SES_1|SCO_2|CD4_1|DRUG_0|MET_NA|APP_0|RES_1|REC_0|VEN_0|CL_109|NAT_mex|2021-06-21",
        "ID_CEC-21-4687|ST_1|CODE_09006|SX_M|RISK_2|AGE_22|SES_2|SCO_2|CD4_1|DRUG_0|MET_NA|APP_1|RES_1|REC_0|VEN_NA|CL_109|NAT_mex|2021-08-26"
      ],
      "attributes":[
        "BULK"
      ]
    },
    {
      "source":172,
      "target":179,
      "directed":false,
      "length":0.0113683,
      "support":0.0,
      "removed":false,
      "sequences":[
        "ID_CEC-21-4047|ST_1|CODE_09002|SX_M|RISK_3|AGE_23|SES_1|SCO_2|CD4_1|DRUG_0|MET_NA|APP_0|RES_1|REC_0|VEN_0|CL_109|NAT_mex|2021-06-21",
        "ID_CEC-21-5302|ST_1|CODE_09007|SX_M|RISK_3|AGE_20|SES_2|SCO_2|CD4_2|DRUG_1|MET_NA|APP_1|RES_1|REC_0|VEN_0|CL_109|NAT_mex|2021-10-21"
      ],
      "attributes":[
        "BULK"
      ]
    },
    {
      "source":172,
      "target":175,
      "directed":false,
      "length":0.00636021,
      "support":0.0,
      "removed":false,
      "sequences":[
        "ID_CEC-21-4047|ST_1|CODE_09002|SX_M|RISK_3|AGE_23|SES_1|SCO_2|CD4_1|DRUG_0|MET_NA|APP_0|RES_1|REC_0|VEN_0|CL_109|NAT_mex|2021-06-21",
        "ID_CEC-22-6279|ST_2|CODE_15058|SX_M|RISK_3|AGE_27|SES_1|SCO_2|CD4_3|DRUG_1|MET_NA|APP_1|RES_1|REC_0|VEN_1|CL_109|NAT_mex|2022-01-28"
      ],
      "attributes":[
        "BULK"
      ]
    },
    {
      "source":172,
      "target":180,
      "directed":false,
      "length":0.00884764,
      "support":0.0,
      "removed":false,
      "sequences":[
        "ID_CEC-21-4047|ST_1|CODE_09002|SX_M|RISK_3|AGE_23|SES_1|SCO_2|CD4_1|DRUG_0|MET_NA|APP_0|RES_1|REC_0|VEN_0|CL_109|NAT_mex|2021-06-21",
        "ID_CEC-22-7824|ST_2|CODE_15058|SX_M|RISK_3|AGE_51|SES_2|SCO_2|CD4_2|DRUG_1|MET_NA|APP_1|RES_1|REC_0|VEN_0|CL_109|NAT_mex|2022-06-03"
      ],
      "attributes":[
        "BULK"
      ]
    },
    {
      "source":172,
      "target":181,
      "directed":false,
      "length":0.0120781,
      "support":0.0,
      "removed":false,
      "sequences":[
        "ID_CEC-21-4047|ST_1|CODE_09002|SX_M|RISK_3|AGE_23|SES_1|SCO_2|CD4_1|DRUG_0|MET_NA|APP_0|RES_1|REC_0|VEN_0|CL_109|NAT_mex|2021-06-21",
        "ID_CEC-22-8674|ST_1|CODE_09007|SX_M|RISK_3|AGE_25|SES_2|SCO_2|CD4_2|DRUG_1|MET_NA|APP_1|RES_1|REC_1|VEN_1|CL_109|NAT_mex|2022-08-18"
      ],
      "attributes":[
        "BULK"
      ]
    },
    {
      "source":172,
      "target":177,
      "directed":false,
      "length":0.0085,
      "support":0.0,
      "removed":false,
      "sequences":[
        "ID_CEC-21-4047|ST_1|CODE_09002|SX_M|RISK_3|AGE_23|SES_1|SCO_2|CD4_1|DRUG_0|MET_NA|APP_0|RES_1|REC_0|VEN_0|CL_109|NAT_mex|2021-06-21",
        "ID_CEC-22-8739|ST_1|CODE_07106|SX_M|RISK_3|AGE_30|SES_2|SCO_3|CD4_2|DRUG_1|MET_NA|APP_0|RES_1|REC_0|VEN_0|CL_109|NAT_mex|2022-08-24"
      ],
      "attributes":[
        "BULK"
      ]
    },
    {
      "source":172,
      "target":182,
      "directed":false,
      "length":0.00921254,
      "support":0.0,
      "removed":false,
      "sequences":[
        "ID_CEC-21-4047|ST_1|CODE_09002|SX_M|RISK_3|AGE_23|SES_1|SCO_2|CD4_1|DRUG_0|MET_NA|APP_0|RES_1|REC_0|VEN_0|CL_109|NAT_mex|2021-06-21",
        "ID_CEC-22-8831|ST_1|CODE_09007|SX_M|RISK_3|AGE_20|SES_2|SCO_2|CD4_2|DRUG_1|MET_NA|APP_1|RES_1|REC_0|VEN_1|CL_109|NAT_mex|2022-09-01"
      ],
      "attributes":[
        "BULK"
      ]
    },
    {
      "source":172,
      "target":178,
      "directed":false,
      "length":0.0106487,
      "support":0.0,
      "removed":false,
      "sequences":[
        "ID_CEC-21-4047|ST_1|CODE_09002|SX_M|RISK_3|AGE_23|SES_1|SCO_2|CD4_1|DRUG_0|MET_NA|APP_0|RES_1|REC_0|VEN_0|CL_109|NAT_mex|2021-06-21",
        "ID_CEC-22-9756|ST_1|CODE_09007|SX_M|RISK_3|AGE_29|SES_1|SCO_2|CD4_2|DRUG_0|MET_NA|APP_1|RES_1|REC_0|VEN_1|CL_109|NAT_mex|2022-12-05"
      ],
      "attributes":[
        "BULK"
      ]
    },
    {
      "source":172,
      "target":183,
      "directed":false,
      "length":0.0117394,
      "support":0.0,
      "removed":false,
      "sequences":[
        "ID_CEC-21-4047|ST_1|CODE_09002|SX_M|RISK_3|AGE_23|SES_1|SCO_2|CD4_1|DRUG_0|MET_NA|APP_0|RES_1|REC_0|VEN_0|CL_109|NAT_mex|2021-06-21",
        "ID_CEC-22-9767|ST_1|CODE_09002|SX_M|RISK_3|AGE_23|SES_1|SCO_3|CD4_2|DRUG_1|MET_NA|APP_1|RES_1|REC_0|VEN_1|CL_109|NAT_mex|2022-12-06"
      ],
      "attributes":[
        "BULK"
      ]
    },
    {
      "source":3010,
      "target":3011,
      "directed":false,
      "length":0.00211331,
      "support":0.0,
      "removed":false,
      "sequences":[
        "ID_CEC-21-4050|ST_2|CODE_15081|SX_M|RISK_3|AGE_23|SES_2|SCO_2|CD4_2|DRUG_0|MET_NA|APP_1|RES_1|REC_0|VEN_0|CL_1041|NAT_mex|2021-06-21",
        "ID_CEC-21-4231|ST_1|CODE_09008|SX_M|RISK_3|AGE_32|SES_1|SCO_2|CD4_1|DRUG_0|MET_NA|APP_1|RES_1|REC_0|VEN_0|CL_1041|NAT_mex|2021-07-07"
      ],
      "attributes":[
        "BULK"
      ]
    },
    {
      "source":3012,
      "target":3013,
      "directed":false,
      "length":0.00816243,
      "support":0.0,
      "removed":false,
      "sequences":[
        "ID_CEC-21-4054|ST_1|CODE_09015|SX_FT|RISK_NA|AGE_27|SES_NA|SCO_NA|CD4_2|DRUG_NA|MET_NA|APP_NA|RES_1|REC_1|VEN_NA|CL_NA|NAT_mex|2021-06-21",
        "ID_CEC-22-7762|ST_2|CODE_15020|SX_M|RISK_2|AGE_58|SES_1|SCO_1|CD4_1|DRUG_0|MET_NA|APP_0|RES_1|REC_0|VEN_0|CL_NA|NAT_mex|2022-05-31"
      ],
      "attributes":[
        "BULK"
      ]
    },
    {
      "source":2096,
      "target":2097,
      "directed":false,
      "length":0.0052998,
      "support":0.0,
      "removed":false,
      "sequences":[
        "ID_CEC-21-4055|ST_2|CODE_15104|SX_M|RISK_3|AGE_25|SES_2|SCO_3|CD4_2|DRUG_0|MET_NA|APP_1|RES_3|REC_1|VEN_1|CL_416|NAT_mex|2021-06-21",
        "ID_CEC-22-8711|ST_1|CODE_09015|SX_FT|RISK_4|AGE_30|SES_1|SCO_2|CD4_2|DRUG_1|MET_NA|APP_0|RES_6|REC_0|VEN_1|CL_416|NAT_mex|2022-08-23"
      ],
      "attributes":[
        "BULK"
      ]
    },
    {
      "source":3015,
      "target":3014,
      "directed":false,
      "length":0.00816435,
      "support":0.0,
      "removed":false,
      "sequences":[
        "ID_CEC-21-4059|ST_2|CODE_15058|SX_M|RISK_3|AGE_24|SES_1|SCO_2|CD4_2|DRUG_1|MET_NA|APP_1|RES_2|REC_0|VEN_0|CL_1042|NAT_mex|2021-06-21",
        "ID_CEC-21-5298|ST_1|CODE_07106|SX_M|RISK_3|AGE_22|SES_2|SCO_2|CD4_2|DRUG_1|MET_NA|APP_1|RES_1|REC_0|VEN_1|CL_1042|NAT_mex|2021-10-20"
      ],
      "attributes":[
        "BULK"
      ]
    },
    {
      "source":2215,
      "target":2216,
      "directed":false,
      "length":0.00814984,
      "support":0.0,
      "removed":false,
      "sequences":[
        "ID_CEC-21-4062|ST_1|CODE_09010|SX_M|RISK_3|AGE_19|SES_3|SCO_2|CD4_2|DRUG_1|MET_NA|APP_1|RES_1|REC_0|VEN_0|CL_653|NAT_mex|2021-06-22",
        "ID_CEC-22-8496|ST_1|CODE_09007|SX_M|RISK_3|AGE_24|SES_2|SCO_2|CD4_2|DRUG_1|MET_NA|APP_1|RES_1|REC_0|VEN_0|CL_653|NAT_mex|2022-08-04"
      ],
      "attributes":[
        "BULK"
      ]
    },
    {
      "source":2215,
      "target":2217,
      "directed":false,
      "length":0.0031732,
      "support":0.0,
      "removed":false,
      "sequences":[
        "ID_CEC-21-4062|ST_1|CODE_09010|SX_M|RISK_3|AGE_19|SES_3|SCO_2|CD4_2|DRUG_1|MET_NA|APP_1|RES_1|REC_0|VEN_0|CL_653|NAT_mex|2021-06-22",
        "ID_CEC-22-9763|ST_1|CODE_09010|SX_M|RISK_3|AGE_23|SES_2|SCO_3|CD4_2|DRUG_1|MET_NA|APP_1|RES_1|REC_0|VEN_1|CL_653|NAT_mex|2022-12-05"
      ],
      "attributes":[
        "BULK"
      ]
    },
    {
      "source":1488,
      "target":1489,
      "directed":false,
      "length":0.00636506,
      "support":0.0,
      "removed":false,
      "sequences":[
        "ID_CEC-21-4063|ST_1|CODE_07106|SX_M|RISK_3|AGE_23|SES_2|SCO_2|CD4_2|DRUG_1|MET_NA|APP_1|RES_1|REC_0|VEN_0|CL_468|NAT_mex|2021-06-22",
        "ID_CEC-22-6145|ST_2|CODE_15081|SX_M|RISK_3|AGE_27|SES_2|SCO_2|CD4_1|DRUG_1|MET_NA|APP_1|RES_1|REC_0|VEN_1|CL_468|NAT_mex|2022-01-17"
      ],
      "attributes":[
        "BULK"
      ]
    },
    {
      "source":1488,
      "target":1490,
      "directed":false,
      "length":0.0084969,
      "support":0.0,
      "removed":false,
      "sequences":[
        "ID_CEC-21-4063|ST_1|CODE_07106|SX_M|RISK_3|AGE_23|SES_2|SCO_2|CD4_2|DRUG_1|MET_NA|APP_1|RES_1|REC_0|VEN_0|CL_468|NAT_mex|2021-06-22",
        "ID_CEC-22-9034|ST_1|CODE_09006|SX_M|RISK_3|AGE_25|SES_2|SCO_2|CD4_2|DRUG_1|MET_NA|APP_1|RES_1|REC_0|VEN_NA|CL_468|NAT_mex|2022-09-21"
      ],
      "attributes":[
        "BULK"
      ]
    },
    {
      "source":3016,
      "target":3017,
      "directed":false,
      "length":0.0139107,
      "support":0.0,
      "removed":false,
      "sequences":[
        "ID_CEC-21-4066|ST_1|CODE_07106|SX_M|RISK_NA|AGE_58|SES_2|SCO_1|CD4_1|DRUG_0|MET_NA|APP_0|RES_1|REC_0|VEN_0|CL_1043|NAT_mex|2021-06-22",
        "ID_CEC-22-6738|ST_1|CODE_09013|SX_M|RISK_3|AGE_34|SES_1|SCO_2|CD4_1|DRUG_0|MET_NA|APP_1|RES_1|REC_0|VEN_0|CL_1043|NAT_mex|2022-03-10"
      ],
      "attributes":[
        "BULK"
      ]
    },
    {
      "source":3019,
      "target":3018,
      "directed":false,
      "length":0.0070751,
      "support":0.0,
      "removed":false,
      "sequences":[
        "ID_CEC-21-4067|ST_2|CODE_15033|SX_M|RISK_3|AGE_27|SES_1|SCO_3|CD4_1|DRUG_0|MET_NA|APP_1|RES_1|REC_0|VEN_0|CL_NA|NAT_mex|2021-06-22",
        "ID_CEC-22-9828|ST_2|CODE_15104|SX_M|RISK_NA|AGE_50|SES_NA|SCO_NA|CD4_1|DRUG_NA|MET_NA|APP_NA|RES_2|REC_0|VEN_NA|CL_NA|NAT_NA|2022-12-09"
      ],
      "attributes":[
        "BULK"
      ]
    },
    {
      "source":3020,
      "target":3021,
      "directed":false,
      "length":0.0120824,
      "support":0.0,
      "removed":false,
      "sequences":[
        "ID_CEC-21-4069|ST_2|CODE_15029|SX_M|RISK_NA|AGE_21|SES_NA|SCO_2|CD4_3|DRUG_NA|MET_NA|APP_NA|RES_1|REC_0|VEN_NA|CL_1044|NAT_mex|2021-06-22",
        "ID_CEC-21-4644|ST_1|CODE_09010|SX_M|RISK_3|AGE_34|SES_1|SCO_2|CD4_1|DRUG_0|MET_NA|APP_1|RES_1|REC_0|VEN_0|CL_1044|NAT_mex|2021-08-20"
      ],
      "attributes":[
        "BULK"
      ]
    },
    {
      "source":258,
      "target":262,
      "directed":false,
      "length":0.013515,
      "support":0.0,
      "removed":false,
      "sequences":[
        "ID_CEC-21-4073|ST_1|CODE_09002|SX_M|RISK_3|AGE_23|SES_2|SCO_2|CD4_1|DRUG_0|MET_NA|APP_1|RES_1|REC_0|VEN_0|CL_172|NAT_mex|2021-06-22",
        "ID_CEC-22-7357|ST_2|CODE_15058|SX_M|RISK_3|AGE_21|SES_2|SCO_2|CD4_3|DRUG_1|MET_NA|APP_0|RES_1|REC_0|VEN_0|CL_172|NAT_mex|2022-05-02"
      ],
      "attributes":[
        "BULK"
      ]
    },
    {
      "source":3022,
      "target":3023,
      "directed":false,
      "length":0.0110165,
      "support":0.0,
      "removed":false,
      "sequences":[
        "ID_CEC-21-4078|ST_2|CODE_15033|SX_M|RISK_3|AGE_27|SES_1|SCO_2|CD4_1|DRUG_1|MET_NA|APP_1|RES_1|REC_0|VEN_1|CL_1045|NAT_mex|2021-06-22",
        "ID_CEC-22-7398|ST_1|CODE_09005|SX_M|RISK_3|AGE_27|SES_1|SCO_2|CD4_2|DRUG_1|MET_NA|APP_1|RES_1|REC_0|VEN_0|CL_1045|NAT_mex|2022-05-06"
      ],
      "attributes":[
        "BULK"
      ]
    },
    {
      "source":3024,
      "target":3025,
      "directed":false,
      "length":0.0045938,
      "support":0.0,
      "removed":false,
      "sequences":[
        "ID_CEC-21-4079|ST_1|CODE_09007|SX_M|RISK_2|AGE_58|SES_1|SCO_2|CD4_2|DRUG_0|MET_NA|APP_0|RES_1|REC_0|VEN_0|CL_1046|NAT_mex|2021-06-22",
        "ID_CEC-22-6762|ST_1|CODE_09015|SX_FT|RISK_4|AGE_28|SES_2|SCO_2|CD4_2|DRUG_1|MET_NA|APP_1|RES_1|REC_0|VEN_1|CL_1046|NAT_mex|2022-03-11"
      ],
      "attributes":[
        "BULK"
      ]
    },
    {
      "source":1708,
      "target":1711,
      "directed":false,
      "length":0.0113473,
      "support":0.0,
      "removed":false,
      "sequences":[
        "ID_CEC-21-4082|ST_2|CODE_15035|SX_M|RISK_2|AGE_37|SES_2|SCO_2|CD4_1|DRUG_0|MET_NA|APP_0|RES_1|REC_0|VEN_1|CL_514|NAT_mex|2021-06-23",
        "ID_CEC-22-8386|ST_1|CODE_09007|SX_F|RISK_1|AGE_40|SES_1|SCO_2|CD4_1|DRUG_NA|MET_NA|APP_0|RES_1|REC_0|VEN_0|CL_514|NAT_mex|2022-07-20"
      ],
      "attributes":[
        "BULK"
      ]
    },
    {
      "source":1709,
      "target":1711,
      "directed":false,
      "length":0.0109896,
      "support":0.0,
      "removed":false,
      "sequences":[
        "ID_CEC-21-4083|ST_2|CODE_15035|SX_F|RISK_1|AGE_26|SES_2|SCO_2|CD4_2|DRUG_0|MET_NA|APP_NA|RES_1|REC_0|VEN_NA|CL_514|NAT_mex|2021-06-23",
        "ID_CEC-22-8386|ST_1|CODE_09007|SX_F|RISK_1|AGE_40|SES_1|SCO_2|CD4_1|DRUG_NA|MET_NA|APP_0|RES_1|REC_0|VEN_0|CL_514|NAT_mex|2022-07-20"
      ],
      "attributes":[
        "BULK"
      ]
    },
    {
      "source":1068,
      "target":1063,
      "directed":false,
      "length":0.00458696,
      "support":0.0,
      "removed":false,
      "sequences":[
        "ID_CEC-21-4089|ST_2|CODE_15104|SX_M|RISK_3|AGE_21|SES_2|SCO_2|CD4_2|DRUG_1|MET_NA|APP_0|RES_1|REC_0|VEN_0|CL_429|NAT_mex|2021-06-23",
        "ID_CEC-21-4316|ST_2|CODE_15104|SX_M|RISK_3|AGE_28|SES_1|SCO_2|CD4_1|DRUG_0|MET_NA|APP_0|RES_2|REC_0|VEN_1|CL_429|NAT_mex|2021-07-14"
      ],
      "attributes":[
        "BULK"
      ]
    },
    {
      "source":1068,
      "target":1064,
      "directed":false,
      "length":0.00458919,
      "support":0.0,
      "removed":false,
      "sequences":[
        "ID_CEC-21-4089|ST_2|CODE_15104|SX_M|RISK_3|AGE_21|SES_2|SCO_2|CD4_2|DRUG_1|MET_NA|APP_0|RES_1|REC_0|VEN_0|CL_429|NAT_mex|2021-06-23",
        "ID_CEC-21-5714|ST_2|CODE_15104|SX_M|RISK_3|AGE_22|SES_2|SCO_2|CD4_1|DRUG_0|MET_NA|APP_1|RES_1|REC_0|VEN_1|CL_429|NAT_mex|2021-11-26"
      ],
      "attributes":[
        "BULK"
      ]
    },
    {
      "source":1068,
      "target":1065,
      "directed":false,
      "length":0.00494249,
      "support":0.0,
      "removed":false,
      "sequences":[
        "ID_CEC-21-4089|ST_2|CODE_15104|SX_M|RISK_3|AGE_21|SES_2|SCO_2|CD4_2|DRUG_1|MET_NA|APP_0|RES_1|REC_0|VEN_0|CL_429|NAT_mex|2021-06-23",
        "ID_CEC-22-7024|ST_1|CODE_07106|SX_M|RISK_3|AGE_31|SES_1|SCO_3|CD4_1|DRUG_1|MET_1|APP_0|RES_2|REC_0|VEN_1|CL_429|NAT_mex|2022-03-31"
      ],
      "attributes":[
        "BULK"
      ]
    },
    {
      "source":1068,
      "target":1066,
      "directed":false,
      "length":0.00423391,
      "support":0.0,
      "removed":false,
      "sequences":[
        "ID_CEC-21-4089|ST_2|CODE_15104|SX_M|RISK_3|AGE_21|SES_2|SCO_2|CD4_2|DRUG_1|MET_NA|APP_0|RES_1|REC_0|VEN_0|CL_429|NAT_mex|2021-06-23",
        "ID_CEC-22-8403|ST_2|CODE_15033|SX_M|RISK_NA|AGE_26|SES_NA|SCO_NA|CD4_1|DRUG_NA|MET_NA|APP_NA|RES_2|REC_0|VEN_NA|CL_429|NAT_NA|2022-07-21"
      ],
      "attributes":[
        "BULK"
      ]
    },
    {
      "source":1068,
      "target":1067,
      "directed":false,
      "length":0.00281886,
      "support":0.0,
      "removed":false,
      "sequences":[
        "ID_CEC-21-4089|ST_2|CODE_15104|SX_M|RISK_3|AGE_21|SES_2|SCO_2|CD4_2|DRUG_1|MET_NA|APP_0|RES_1|REC_0|VEN_0|CL_429|NAT_mex|2021-06-23",
        "ID_CEC-22-9131|ST_1|CODE_09013|SX_M|RISK_NA|AGE_32|SES_NA|SCO_NA|CD4_2|DRUG_NA|MET_NA|APP_NA|RES_2|REC_1|VEN_NA|CL_429|NAT_NA|2022-09-28"
      ],
      "attributes":[
        "BULK"
      ]
    },
    {
      "source":1419,
      "target":1416,
      "directed":false,
      "length":0.0127146,
      "support":0.0,
      "removed":false,
      "sequences":[
        "ID_CEC-21-4090|ST_2|CODE_15013|SX_M|RISK_3|AGE_36|SES_2|SCO_2|CD4_1|DRUG_1|MET_NA|APP_1|RES_1|REC_0|VEN_0|CL_267|NAT_mex|2021-06-23",
        "ID_CEC-21-5630|ST_2|CODE_15013|SX_M|RISK_3|AGE_20|SES_2|SCO_2|CD4_2|DRUG_0|MET_NA|APP_1|RES_1|REC_1|VEN_1|CL_267|NAT_mex|2021-11-22"
      ],
      "attributes":[
        "BULK"
      ]
    },
    {
      "source":920,
      "target":921,
      "directed":false,
      "length":0.00424028,
      "support":0.0,
      "removed":false,
      "sequences":[
        "ID_CEC-21-4091|ST_1|CODE_09010|SX_M|RISK_3|AGE_21|SES_2|SCO_2|CD4_2|DRUG_1|MET_NA|APP_1|RES_2|REC_1|VEN_1|CL_401|NAT_mex|2021-06-23",
        "ID_CEC-22-6642|ST_2|CODE_15121|SX_M|RISK_3|AGE_30|SES_2|SCO_2|CD4_1|DRUG_1|MET_NA|APP_1|RES_2|REC_0|VEN_1|CL_401|NAT_mex|2022-03-01"
      ],
      "attributes":[
        "BULK"
      ]
    },
    {
      "source":920,
      "target":922,
      "directed":false,
      "length":0.00388637,
      "support":0.0,
      "removed":false,
      "sequences":[
        "ID_CEC-21-4091|ST_1|CODE_09010|SX_M|RISK_3|AGE_21|SES_2|SCO_2|CD4_2|DRUG_1|MET_NA|APP_1|RES_2|REC_1|VEN_1|CL_401|NAT_mex|2021-06-23",
        "ID_CEC-22-6821|ST_1|CODE_09016|SX_M|RISK_NA|AGE_46|SES_NA|SCO_NA|CD4_2|DRUG_NA|MET_NA|APP_NA|RES_2|REC_0|VEN_NA|CL_401|NAT_NA|2022-03-15"
      ],
      "attributes":[
        "BULK"
      ]
    },
    {
      "source":920,
      "target":923,
      "directed":false,
      "length":0.00494955,
      "support":0.0,
      "removed":false,
      "sequences":[
        "ID_CEC-21-4091|ST_1|CODE_09010|SX_M|RISK_3|AGE_21|SES_2|SCO_2|CD4_2|DRUG_1|MET_NA|APP_1|RES_2|REC_1|VEN_1|CL_401|NAT_mex|2021-06-23",
        "ID_CEC-22-8387|ST_1|CODE_09015|SX_F|RISK_1|AGE_53|SES_1|SCO_2|CD4_2|DRUG_1|MET_NA|APP_0|RES_2|REC_0|VEN_0|CL_401|NAT_mex|2022-07-20"
      ],
      "attributes":[
        "BULK"
      ]
    },
    {
      "source":920,
      "target":924,
      "directed":false,
      "length":0.00459575,
      "support":0.0,
      "removed":false,
      "sequences":[
        "ID_CEC-21-4091|ST_1|CODE_09010|SX_M|RISK_3|AGE_21|SES_2|SCO_2|CD4_2|DRUG_1|MET_NA|APP_1|RES_2|REC_1|VEN_1|CL_401|NAT_mex|2021-06-23",
        "ID_CEC-22-8782|ST_1|CODE_09014|SX_M|RISK_3|AGE_31|SES_2|SCO_3|CD4_1|DRUG_0|MET_NA|APP_0|RES_2|REC_0|VEN_0|CL_401|NAT_mex|2022-08-29"
      ],
      "attributes":[
        "BULK"
      ]
    },
    {
      "source":721,
      "target":722,
      "directed":false,
      "length":0.0131967,
      "support":0.0,
      "removed":false,
      "sequences":[
        "ID_CEC-21-4094|ST_2|CODE_15104|SX_M|RISK_3|AGE_20|SES_1|SCO_2|CD4_2|DRUG_0|MET_NA|APP_1|RES_1|REC_0|VEN_0|CL_114|NAT_mex|2021-06-23",
        "ID_CEC-21-4330|ST_1|CODE_09005|SX_M|RISK_3|AGE_27|SES_2|SCO_2|CD4_1|DRUG_1|MET_NA|APP_NA|RES_1|REC_0|VEN_0|CL_114|NAT_mex|2021-07-15"
      ],
      "attributes":[
        "BULK"
      ]
    },
    {
      "source":721,
      "target":724,
      "directed":false,
      "length":0.0106569,
      "support":0.0,
      "removed":false,
      "sequences":[
        "ID_CEC-21-4094|ST_2|CODE_15104|SX_M|RISK_3|AGE_20|SES_1|SCO_2|CD4_2|DRUG_0|MET_NA|APP_1|RES_1|REC_0|VEN_0|CL_114|NAT_mex|2021-06-23",
        "ID_CEC-22-7207|ST_1|CODE_09007|SX_M|RISK_3|AGE_23|SES_2|SCO_2|CD4_2|DRUG_1|MET_NA|APP_1|RES_1|REC_0|VEN_0|CL_114|NAT_mex|2022-04-20"
      ],
      "attributes":[
        "BULK"
      ]
    },
    {
      "source":1526,
      "target":1527,
      "directed":false,
      "length":0.00458782,
      "support":0.0,
      "removed":false,
      "sequences":[
        "ID_CEC-21-4095|ST_1|CODE_09015|SX_M|RISK_3|AGE_25|SES_1|SCO_3|CD4_3|DRUG_1|MET_NA|APP_1|RES_1|REC_0|VEN_1|CL_361|NAT_mex|2021-06-23",
        "ID_CEC-22-8699|ST_2|CODE_15036|SX_M|RISK_3|AGE_23|SES_1|SCO_3|CD4_2|DRUG_1|MET_NA|APP_0|RES_1|REC_0|VEN_1|CL_361|NAT_mex|2022-08-22"
      ],
      "attributes":[
        "BULK"
      ]
    },
    {
      "source":608,
      "target":609,
      "directed":false,
      "length":0.00070438,
      "support":0.0,
      "removed":false,
      "sequences":[
        "ID_CEC-21-4099|ST_1|CODE_09005|SX_M|RISK_3|AGE_26|SES_2|SCO_3|CD4_2|DRUG_1|MET_NA|APP_1|RES_6|REC_1|VEN_1|CL_248|NAT_mex|2021-06-24",
        "ID_CEC-21-4100|ST_1|CODE_09005|SX_M|RISK_3|AGE_30|SES_1|SCO_2|CD4_2|DRUG_1|MET_1|APP_1|RES_6|REC_0|VEN_1|CL_248|NAT_mex|2021-06-24"
      ],
      "attributes":[
        "BULK"
      ]
    },
    {
      "source":2204,
      "target":2205,
      "directed":false,
      "length":0.00814218,
      "support":0.0,
      "removed":false,
      "sequences":[
        "ID_CEC-21-4101|ST_2|CODE_15033|SX_M|RISK_3|AGE_19|SES_2|SCO_2|CD4_2|DRUG_0|MET_NA|APP_0|RES_6|REC_0|VEN_0|CL_436|NAT_mex|2021-06-24",
        "ID_CEC-22-6175|ST_1|CODE_09011|SX_M|RISK_3|AGE_34|SES_1|SCO_3|CD4_2|DRUG_0|MET_NA|APP_0|RES_3|REC_0|VEN_0|CL_436|NAT_mex|2022-01-18"
      ],
      "attributes":[
        "BULK"
      ]
    },
    {
      "source":1712,
      "target":1714,
      "directed":false,
      "length":0.0081372,
      "support":0.0,
      "removed":false,
      "sequences":[
        "ID_CEC-21-4103|ST_2|CODE_15109|SX_M|RISK_3|AGE_25|SES_2|SCO_2|CD4_1|DRUG_0|MET_NA|APP_1|RES_2|REC_0|VEN_0|CL_474|NAT_mex|2021-06-24",
        "ID_CEC-22-9301|ST_1|CODE_09004|SX_M|RISK_3|AGE_28|SES_2|SCO_2|CD4_1|DRUG_1|MET_NA|APP_1|RES_2|REC_0|VEN_0|CL_474|NAT_mex|2022-10-14"
      ],
      "attributes":[
        "BULK"
      ]
    },
    {
      "source":1712,
      "target":1715,
      "directed":false,
      "length":0.00956371,
      "support":0.0,
      "removed":false,
      "sequences":[
        "ID_CEC-21-4103|ST_2|CODE_15109|SX_M|RISK_3|AGE_25|SES_2|SCO_2|CD4_1|DRUG_0|MET_NA|APP_1|RES_2|REC_0|VEN_0|CL_474|NAT_mex|2021-06-24",
        "ID_CEC-22-9457|ST_2|CODE_15035|SX_M|RISK_NA|AGE_23|SES_NA|SCO_NA|CD4_1|DRUG_NA|MET_NA|APP_NA|RES_2|REC_0|VEN_NA|CL_474|NAT_NA|2022-10-31"
      ],
      "attributes":[
        "BULK"
      ]
    },
    {
      "source":3026,
      "target":3027,
      "directed":false,
      "length":0.0124513,
      "support":0.0,
      "removed":false,
      "sequences":[
        "ID_CEC-21-4104|ST_2|CODE_15109|SX_M|RISK_3|AGE_30|SES_1|SCO_2|CD4_2|DRUG_1|MET_NA|APP_0|RES_1|REC_0|VEN_0|CL_NA|NAT_mex|2021-06-24",
        "ID_CEC-21-4141|ST_2|CODE_15109|SX_M|RISK_NA|AGE_27|SES_NA|SCO_NA|CD4_1|DRUG_NA|MET_NA|APP_NA|RES_1|REC_0|VEN_NA|CL_NA|NAT_NA|2021-06-29"
      ],
      "attributes":[
        "BULK"
      ]
    },
    {
      "source":374,
      "target":375,
      "directed":false,
      "length":0.0127989,
      "support":0.0,
      "removed":false,
      "sequences":[
        "ID_CEC-21-4107|ST_1|CODE_09007|SX_M|RISK_3|AGE_31|SES_1|SCO_3|CD4_2|DRUG_0|MET_NA|APP_0|RES_1|REC_0|VEN_NA|CL_27|NAT_mex|2021-06-23",
        "ID_CEC-21-4179|ST_1|CODE_09007|SX_M|RISK_3|AGE_24|SES_1|SCO_2|CD4_1|DRUG_0|MET_NA|APP_1|RES_1|REC_0|VEN_0|CL_27|NAT_mex|2021-07-02"
      ],
      "attributes":[
        "BULK"
      ]
    },
    {
      "source":2218,
      "target":2219,
      "directed":false,
      "length":0.0138682,
      "support":0.0,
      "removed":false,
      "sequences":[
        "ID_CEC-21-4109|ST_1|CODE_09007|SX_M|RISK_3|AGE_45|SES_1|SCO_2|CD4_1|DRUG_0|MET_NA|APP_0|RES_1|REC_0|VEN_1|CL_17|NAT_mex|2021-06-24",
        "ID_CEC-22-7981|ST_1|CODE_07106|SX_M|RISK_3|AGE_43|SES_2|SCO_2|CD4_1|DRUG_1|MET_NA|APP_1|RES_1|REC_0|VEN_0|CL_17|NAT_mex|2022-06-16"
      ],
      "attributes":[
        "BULK"
      ]
    },
    {
      "source":3028,
      "target":3029,
      "directed":false,
      "length":0.00424136,
      "support":0.0,
      "removed":false,
      "sequences":[
        "ID_CEC-21-4111|ST_1|CODE_09011|SX_M|RISK_NA|AGE_53|SES_NA|SCO_3|CD4_2|DRUG_NA|MET_NA|APP_NA|RES_1|REC_1|VEN_NA|CL_1048|NAT_mex|2021-06-24",
        "ID_CEC-22-8392|ST_2|CODE_15057|SX_FT|RISK_4|AGE_31|SES_1|SCO_2|CD4_1|DRUG_0|MET_NA|APP_1|RES_1|REC_0|VEN_1|CL_1048|NAT_mex|2022-07-20"
      ],
      "attributes":[
        "BULK"
      ]
    },
    {
      "source":1096,
      "target":1097,
      "directed":false,
      "length":0.00211439,
      "support":0.0,
      "removed":false,
      "sequences":[
        "ID_CEC-21-4119|ST_2|CODE_15121|SX_M|RISK_3|AGE_29|SES_2|SCO_3|CD4_2|DRUG_0|MET_NA|APP_1|RES_1|REC_0|VEN_0|CL_370|NAT_mex|2021-06-25",
        "ID_CEC-21-4133|ST_2|CODE_15099|SX_M|RISK_3|AGE_28|SES_1|SCO_3|CD4_1|DRUG_0|MET_NA|APP_1|RES_1|REC_0|VEN_0|CL_370|NAT_mex|2021-06-28"
      ],
      "attributes":[
        "BULK"
      ]
    },
    {
      "source":1096,
      "target":1098,
      "directed":false,
      "length":0.0124279,
      "support":0.0,
      "removed":false,
      "sequences":[
        "ID_CEC-21-4119|ST_2|CODE_15121|SX_M|RISK_3|AGE_29|SES_2|SCO_3|CD4_2|DRUG_0|MET_NA|APP_1|RES_1|REC_0|VEN_0|CL_370|NAT_mex|2021-06-25",
        "ID_CEC-22-7307|ST_1|CODE_09006|SX_M|RISK_3|AGE_26|SES_1|SCO_3|CD4_1|DRUG_1|MET_NA|APP_1|RES_1|REC_0|VEN_1|CL_370|NAT_mex|2022-04-28"
      ],
      "attributes":[
        "BULK"
      ]
    },
    {
      "source":1097,
      "target":1098,
      "directed":false,
      "length":0.0106373,
      "support":0.0,
      "removed":false,
      "sequences":[
        "ID_CEC-21-4133|ST_2|CODE_15099|SX_M|RISK_3|AGE_28|SES_1|SCO_3|CD4_1|DRUG_0|MET_NA|APP_1|RES_1|REC_0|VEN_0|CL_370|NAT_mex|2021-06-28",
        "ID_CEC-22-7307|ST_1|CODE_09006|SX_M|RISK_3|AGE_26|SES_1|SCO_3|CD4_1|DRUG_1|MET_NA|APP_1|RES_1|REC_0|VEN_1|CL_370|NAT_mex|2022-04-28"
      ],
      "attributes":[
        "BULK"
      ]
    },
    {
      "source":695,
      "target":700,
      "directed":false,
      "length":0.000703653,
      "support":0.0,
      "removed":false,
      "sequences":[
        "ID_CEC-21-4137|ST_2|CODE_15104|SX_M|RISK_3|AGE_33|SES_2|SCO_3|CD4_2|DRUG_1|MET_NA|APP_1|RES_1|REC_1|VEN_1|CL_393|NAT_mex|2021-06-29",
        "ID_CEC-22-6229|ST_2|CODE_15057|SX_M|RISK_3|AGE_30|SES_2|SCO_3|CD4_2|DRUG_1|MET_NA|APP_1|RES_1|REC_0|VEN_0|CL_393|NAT_mex|2022-01-24"
      ],
      "attributes":[
        "BULK"
      ]
    },
    {
      "source":695,
      "target":697,
      "directed":false,
      "length":0.0117085,
      "support":0.0,
      "removed":false,
      "sequences":[
        "ID_CEC-21-4137|ST_2|CODE_15104|SX_M|RISK_3|AGE_33|SES_2|SCO_3|CD4_2|DRUG_1|MET_NA|APP_1|RES_1|REC_1|VEN_1|CL_393|NAT_mex|2021-06-29",
        "ID_CEC-22-7378|ST_1|CODE_09005|SX_M|RISK_3|AGE_27|SES_1|SCO_2|CD4_1|DRUG_0|MET_NA|APP_1|RES_1|REC_0|VEN_1|CL_393|NAT_mex|2022-05-04"
      ],
      "attributes":[
        "BULK"
      ]
    },
    {
      "source":695,
      "target":698,
      "directed":false,
      "length":0.000351718,
      "support":0.0,
      "removed":false,
      "sequences":[
        "ID_CEC-21-4137|ST_2|CODE_15104|SX_M|RISK_3|AGE_33|SES_2|SCO_3|CD4_2|DRUG_1|MET_NA|APP_1|RES_1|REC_1|VEN_1|CL_393|NAT_mex|2021-06-29",
        "ID_CEC-22-9740|ST_2|CODE_15060|SX_M|RISK_3|AGE_28|SES_1|SCO_2|CD4_2|DRUG_0|MET_NA|APP_1|RES_1|REC_0|VEN_0|CL_393|NAT_mex|2022-12-02"
      ],
      "attributes":[
        "BULK"
      ]
    },
    {
      "source":3030,
      "target":3031,
      "directed":false,
      "length":0.00708405,
      "support":0.0,
      "removed":false,
      "sequences":[
        "ID_CEC-21-4140|ST_2|CODE_15104|SX_M|RISK_3|AGE_33|SES_1|SCO_2|CD4_1|DRUG_1|MET_NA|APP_0|RES_1|REC_0|VEN_0|CL_1050|NAT_mex|2021-06-29",
        "ID_CEC-22-7046|ST_1|CODE_09015|SX_M|RISK_NA|AGE_20|SES_NA|SCO_NA|CD4_2|DRUG_NA|MET_NA|APP_NA|RES_1|REC_0|VEN_NA|CL_1050|NAT_NA|2022-04-04"
      ],
      "attributes":[
        "BULK"
      ]
    },
    {
      "source":1716,
      "target":1717,
      "directed":false,
      "length":0.0045977,
      "support":0.0,
      "removed":false,
      "sequences":[
        "ID_CEC-21-4142|ST_2|CODE_15029|SX_M|RISK_3|AGE_30|SES_2|SCO_2|CD4_2|DRUG_0|MET_NA|APP_NA|RES_1|REC_0|VEN_1|CL_515|NAT_mex|2021-06-29",
        "ID_CEC-21-4852|ST_1|CODE_09014|SX_M|RISK_3|AGE_28|SES_1|SCO_2|CD4_1|DRUG_1|MET_NA|APP_1|RES_1|REC_0|VEN_0|CL_515|NAT_mex|2021-09-14"
      ],
      "attributes":[
        "BULK"
      ]
    },
    {
      "source":1716,
      "target":1719,
      "directed":false,
      "length":0.000352205,
      "support":0.0,
      "removed":false,
      "sequences":[
        "ID_CEC-21-4142|ST_2|CODE_15029|SX_M|RISK_3|AGE_30|SES_2|SCO_2|CD4_2|DRUG_0|MET_NA|APP_NA|RES_1|REC_0|VEN_1|CL_515|NAT_mex|2021-06-29",
        "ID_CEC-22-8861|ST_2|CODE_15029|SX_M|RISK_3|AGE_30|SES_1|SCO_2|CD4_1|DRUG_0|MET_NA|APP_1|RES_1|REC_0|VEN_0|CL_515|NAT_mex|2022-09-02"
      ],
      "attributes":[
        "BULK"
      ]
    },
    {
      "source":2207,
      "target":2208,
      "directed":false,
      "length":0.00317613,
      "support":0.0,
      "removed":false,
      "sequences":[
        "ID_CEC-21-4144|ST_1|CODE_09015|SX_M|RISK_3|AGE_26|SES_2|SCO_2|CD4_3|DRUG_0|MET_NA|APP_1|RES_1|REC_1|VEN_0|CL_467|NAT_mex|2021-06-29",
        "ID_CEC-22-8210|ST_1|CODE_09007|SX_M|RISK_3|AGE_38|SES_2|SCO_3|CD4_3|DRUG_NA|MET_NA|APP_NA|RES_1|REC_0|VEN_1|CL_467|NAT_mex|2022-07-06"
      ],
      "attributes":[
        "BULK"
      ]
    },
    {
      "source":2221,
      "target":2222,
      "directed":false,
      "length":0.0138748,
      "support":0.0,
      "removed":false,
      "sequences":[
        "ID_CEC-21-4145|ST_2|CODE_15031|SX_M|RISK_3|AGE_24|SES_2|SCO_2|CD4_2|DRUG_1|MET_1|APP_1|RES_1|REC_0|VEN_1|CL_655|NAT_mex|2021-06-29",
        "ID_CEC-22-8499|ST_1|CODE_09007|SX_M|RISK_3|AGE_38|SES_2|SCO_2|CD4_3|DRUG_1|MET_NA|APP_1|RES_1|REC_0|VEN_0|CL_655|NAT_mex|2022-08-04"
      ],
      "attributes":[
        "BULK"
      ]
    },
    {
      "source":2221,
      "target":2223,
      "directed":false,
      "length":0.0135146,
      "support":0.0,
      "removed":false,
      "sequences":[
        "ID_CEC-21-4145|ST_2|CODE_15031|SX_M|RISK_3|AGE_24|SES_2|SCO_2|CD4_2|DRUG_1|MET_1|APP_1|RES_1|REC_0|VEN_1|CL_655|NAT_mex|2021-06-29",
        "ID_CEC-22-9073|ST_1|CODE_09007|SX_M|RISK_3|AGE_24|SES_1|SCO_3|CD4_2|DRUG_1|MET_NA|APP_1|RES_1|REC_1|VEN_0|CL_655|NAT_mex|2022-09-26"
      ],
      "attributes":[
        "BULK"
      ]
    },
    {
      "source":1720,
      "target":1721,
      "directed":false,
      "length":0.00780254,
      "support":0.0,
      "removed":false,
      "sequences":[
        "ID_CEC-21-4146|ST_2|CODE_15122|SX_M|RISK_3|AGE_20|SES_2|SCO_2|CD4_1|DRUG_0|MET_NA|APP_0|RES_1|REC_0|VEN_0|CL_1251|NAT_mex|2021-06-29",
        "ID_CEC-22-9624|ST_1|CODE_09007|SX_M|RISK_3|AGE_23|SES_2|SCO_2|CD4_1|DRUG_1|MET_NA|APP_0|RES_1|REC_0|VEN_1|CL_1251|NAT_mex|2022-11-17"
      ],
      "attributes":[
        "BULK"
      ]
    },
    {
      "source":1720,
      "target":1722,
      "directed":false,
      "length":0.00816534,
      "support":0.0,
      "removed":false,
      "sequences":[
        "ID_CEC-21-4146|ST_2|CODE_15122|SX_M|RISK_3|AGE_20|SES_2|SCO_2|CD4_1|DRUG_0|MET_NA|APP_0|RES_1|REC_0|VEN_0|CL_1251|NAT_mex|2021-06-29",
        "ID_CEC-22-9784|ST_1|CODE_09007|SX_M|RISK_3|AGE_30|SES_2|SCO_2|CD4_1|DRUG_1|MET_NA|APP_0|RES_1|REC_0|VEN_0|CL_1251|NAT_mex|2022-12-06"
      ],
      "attributes":[
        "BULK"
      ]
    },
    {
      "source":1720,
      "target":1723,
      "directed":false,
      "length":0.00887432,
      "support":0.0,
      "removed":false,
      "sequences":[
        "ID_CEC-21-4146|ST_2|CODE_15122|SX_M|RISK_3|AGE_20|SES_2|SCO_2|CD4_1|DRUG_0|MET_NA|APP_0|RES_1|REC_0|VEN_0|CL_1251|NAT_mex|2021-06-29",
        "ID_CEC-22-9788|ST_1|CODE_09007|SX_M|RISK_3|AGE_28|SES_2|SCO_2|CD4_2|DRUG_1|MET_NA|APP_0|RES_1|REC_0|VEN_0|CL_1251|NAT_mex|2022-12-06"
      ],
      "attributes":[
        "BULK"
      ]
    },
    {
      "source":1724,
      "target":1727,
      "directed":false,
      "length":0.00707783,
      "support":0.0,
      "removed":false,
      "sequences":[
        "ID_CEC-21-4151|ST_1|CODE_09007|SX_M|RISK_3|AGE_22|SES_1|SCO_2|CD4_2|DRUG_0|MET_NA|APP_0|RES_1|REC_0|VEN_1|CL_1052|NAT_mex|2021-06-30",
        "ID_CEC-22-8672|ST_1|CODE_09007|SX_M|RISK_3|AGE_23|SES_1|SCO_2|CD4_1|DRUG_1|MET_NA|APP_1|RES_1|REC_0|VEN_0|CL_1052|NAT_mex|2022-08-19"
      ],
      "attributes":[
        "BULK"
      ]
    },
    {
      "source":1724,
      "target":1725,
      "directed":false,
      "length":0.00246805,
      "support":0.0,
      "removed":false,
      "sequences":[
        "ID_CEC-21-4151|ST_1|CODE_09007|SX_M|RISK_3|AGE_22|SES_1|SCO_2|CD4_2|DRUG_0|MET_NA|APP_0|RES_1|REC_0|VEN_1|CL_1052|NAT_mex|2021-06-30",
        "ID_CEC-22-9206|ST_1|CODE_09006|SX_M|RISK_3|AGE_30|SES_2|SCO_3|CD4_1|DRUG_1|MET_NA|APP_1|RES_1|REC_0|VEN_0|CL_1052|NAT_mex|2022-10-03"
      ],
      "attributes":[
        "BULK"
      ]
    },
    {
      "source":1724,
      "target":1726,
      "directed":false,
      "length":0.00458951,
      "support":0.0,
      "removed":false,
      "sequences":[
        "ID_CEC-21-4151|ST_1|CODE_09007|SX_M|RISK_3|AGE_22|SES_1|SCO_2|CD4_2|DRUG_0|MET_NA|APP_0|RES_1|REC_0|VEN_1|CL_1052|NAT_mex|2021-06-30",
        "ID_CEC-22-9632|ST_2|CODE_15033|SX_M|RISK_3|AGE_22|SES_1|SCO_2|CD4_1|DRUG_0|MET_NA|APP_0|RES_2|REC_0|VEN_0|CL_1052|NAT_mex|2022-11-22"
      ],
      "attributes":[
        "BULK"
      ]
    },
    {
      "source":3032,
      "target":3033,
      "directed":false,
      "length":0.0028234,
      "support":0.0,
      "removed":false,
      "sequences":[
        "ID_CEC-21-4154|ST_1|CODE_09007|SX_M|RISK_3|AGE_27|SES_2|SCO_2|CD4_1|DRUG_0|MET_NA|APP_0|RES_1|REC_0|VEN_NA|CL_1053|NAT_mex|2021-06-30",
        "ID_CEC-22-8612|ST_1|CODE_09011|SX_M|RISK_2|AGE_26|SES_2|SCO_3|CD4_1|DRUG_0|MET_NA|APP_0|RES_1|REC_0|VEN_0|CL_1053|NAT_mex|2022-08-15"
      ],
      "attributes":[
        "BULK"
      ]
    },
    {
      "source":191,
      "target":200,
      "directed":false,
      "length":0.0110055,
      "support":0.0,
      "removed":false,
      "sequences":[
        "ID_CEC-21-4157|ST_1|CODE_09005|SX_M|RISK_3|AGE_28|SES_2|SCO_2|CD4_2|DRUG_NA|MET_NA|APP_NA|RES_1|REC_0|VEN_1|CL_194|NAT_mex|2021-06-30",
        "ID_CEC-22-7299|ST_1|CODE_09016|SX_M|RISK_3|AGE_28|SES_2|SCO_2|CD4_1|DRUG_1|MET_NA|APP_0|RES_1|REC_0|VEN_1|CL_194|NAT_mex|2022-04-27"
      ],
      "attributes":[
        "BULK"
      ]
    },
    {
      "source":912,
      "target":915,
      "directed":false,
      "length":0.00246933,
      "support":0.0,
      "removed":false,
      "sequences":[
        "ID_CEC-21-4159|ST_1|CODE_09003|SX_M|RISK_3|AGE_27|SES_1|SCO_2|CD4_1|DRUG_1|MET_NA|APP_0|RES_1|REC_0|VEN_0|CL_253|NAT_mex|2021-06-30",
        "ID_CEC-22-7966|ST_1|CODE_09003|SX_M|RISK_3|AGE_42|SES_2|SCO_3|CD4_1|DRUG_1|MET_NA|APP_1|RES_1|REC_0|VEN_0|CL_253|NAT_mex|2022-06-15"
      ],
      "attributes":[
        "BULK"
      ]
    },
    {
      "source":912,
      "target":916,
      "directed":false,
      "length":0.00246963,
      "support":0.0,
      "removed":false,
      "sequences":[
        "ID_CEC-21-4159|ST_1|CODE_09003|SX_M|RISK_3|AGE_27|SES_1|SCO_2|CD4_1|DRUG_1|MET_NA|APP_0|RES_1|REC_0|VEN_0|CL_253|NAT_mex|2021-06-30",
        "ID_CEC-22-7997|ST_1|CODE_09003|SX_M|RISK_3|AGE_23|SES_2|SCO_2|CD4_2|DRUG_0|MET_NA|APP_0|RES_1|REC_1|VEN_0|CL_253|NAT_mex|2022-06-17"
      ],
      "attributes":[
        "BULK"
      ]
    },
    {
      "source":912,
      "target":914,
      "directed":false,
      "length":0.00708585,
      "support":0.0,
      "removed":false,
      "sequences":[
        "ID_CEC-21-4159|ST_1|CODE_09003|SX_M|RISK_3|AGE_27|SES_1|SCO_2|CD4_1|DRUG_1|MET_NA|APP_0|RES_1|REC_0|VEN_0|CL_253|NAT_mex|2021-06-30",
        "ID_CEC-22-9256|ST_1|CODE_09003|SX_M|RISK_3|AGE_21|SES_2|SCO_2|CD4_2|DRUG_1|MET_1|APP_1|RES_1|REC_0|VEN_1|CL_253|NAT_mex|2022-10-10"
      ],
      "attributes":[
        "BULK"
      ]
    },
    {
      "source":3034,
      "target":3035,
      "directed":false,
      "length":0.00353362,
      "support":0.0,
      "removed":false,
      "sequences":[
        "ID_CEC-21-4161|ST_2|CODE_15060|SX_M|RISK_3|AGE_23|SES_2|SCO_3|CD4_1|DRUG_1|MET_NA|APP_1|RES_2|REC_0|VEN_0|CL_461|NAT_mex|2021-06-30",
        "ID_CEC-21-4934|ST_1|CODE_09003|SX_M|RISK_3|AGE_21|SES_2|SCO_2|CD4_2|DRUG_1|MET_NA|APP_1|RES_1|REC_0|VEN_0|CL_461|NAT_mex|2021-09-23"
      ],
      "attributes":[
        "BULK"
      ]
    },
    {
      "source":870,
      "target":871,
      "directed":false,
      "length":0.000351833,
      "support":0.0,
      "removed":false,
      "sequences":[
        "ID_CEC-21-4163|ST_1|CODE_09014|SX_M|RISK_NA|AGE_26|SES_NA|SCO_NA|CD4_2|DRUG_NA|MET_NA|APP_NA|RES_1|REC_0|VEN_NA|CL_316|NAT_mex|2021-06-30",
        "ID_CEC-21-4164|ST_1|CODE_09005|SX_M|RISK_3|AGE_22|SES_2|SCO_2|CD4_2|DRUG_0|MET_NA|APP_0|RES_1|REC_0|VEN_0|CL_316|NAT_mex|2021-06-30"
      ],
      "attributes":[
        "BULK"
      ]
    },
    {
      "source":870,
      "target":872,
      "directed":false,
      "length":0.00423546,
      "support":0.0,
      "removed":false,
      "sequences":[
        "ID_CEC-21-4163|ST_1|CODE_09014|SX_M|RISK_NA|AGE_26|SES_NA|SCO_NA|CD4_2|DRUG_NA|MET_NA|APP_NA|RES_1|REC_0|VEN_NA|CL_316|NAT_mex|2021-06-30",
        "ID_CEC-21-5467|ST_1|CODE_09014|SX_M|RISK_3|AGE_26|SES_2|SCO_3|CD4_1|DRUG_0|MET_NA|APP_0|RES_1|REC_0|VEN_0|CL_316|NAT_mex|2021-11-05"
      ],
      "attributes":[
        "BULK"
      ]
    },
    {
      "source":870,
      "target":873,
      "directed":false,
      "length":0.0120911,
      "support":0.0,
      "removed":false,
      "sequences":[
        "ID_CEC-21-4163|ST_1|CODE_09014|SX_M|RISK_NA|AGE_26|SES_NA|SCO_NA|CD4_2|DRUG_NA|MET_NA|APP_NA|RES_1|REC_0|VEN_NA|CL_316|NAT_mex|2021-06-30",
        "ID_CEC-22-7004|ST_1|CODE_09005|SX_M|RISK_3|AGE_30|SES_2|SCO_2|CD4_2|DRUG_1|MET_NA|APP_1|RES_1|REC_0|VEN_1|CL_316|NAT_mex|2022-03-30"
      ],
      "attributes":[
        "BULK"
      ]
    },
    {
      "source":870,
      "target":874,
      "directed":false,
      "length":0.0131676,
      "support":0.0,
      "removed":false,
      "sequences":[
        "ID_CEC-21-4163|ST_1|CODE_09014|SX_M|RISK_NA|AGE_26|SES_NA|SCO_NA|CD4_2|DRUG_NA|MET_NA|APP_NA|RES_1|REC_0|VEN_NA|CL_316|NAT_mex|2021-06-30",
        "ID_CEC-22-7792|ST_1|CODE_09005|SX_M|RISK_3|AGE_20|SES_2|SCO_2|CD4_2|DRUG_1|MET_NA|APP_1|RES_1|REC_0|VEN_0|CL_316|NAT_mex|2022-06-02"
      ],
      "attributes":[
        "BULK"
      ]
    },
    {
      "source":871,
      "target":872,
      "directed":false,
      "length":0.00388061,
      "support":0.0,
      "removed":false,
      "sequences":[
        "ID_CEC-21-4164|ST_1|CODE_09005|SX_M|RISK_3|AGE_22|SES_2|SCO_2|CD4_2|DRUG_0|MET_NA|APP_0|RES_1|REC_0|VEN_0|CL_316|NAT_mex|2021-06-30",
        "ID_CEC-21-5467|ST_1|CODE_09014|SX_M|RISK_3|AGE_26|SES_2|SCO_3|CD4_1|DRUG_0|MET_NA|APP_0|RES_1|REC_0|VEN_0|CL_316|NAT_mex|2021-11-05"
      ],
      "attributes":[
        "BULK"
      ]
    },
    {
      "source":871,
      "target":873,
      "directed":false,
      "length":0.0117297,
      "support":0.0,
      "removed":false,
      "sequences":[
        "ID_CEC-21-4164|ST_1|CODE_09005|SX_M|RISK_3|AGE_22|SES_2|SCO_2|CD4_2|DRUG_0|MET_NA|APP_0|RES_1|REC_0|VEN_0|CL_316|NAT_mex|2021-06-30",
        "ID_CEC-22-7004|ST_1|CODE_09005|SX_M|RISK_3|AGE_30|SES_2|SCO_2|CD4_2|DRUG_1|MET_NA|APP_1|RES_1|REC_0|VEN_1|CL_316|NAT_mex|2022-03-30"
      ],
      "attributes":[
        "BULK"
      ]
    },
    {
      "source":871,
      "target":874,
      "directed":false,
      "length":0.0124444,
      "support":0.0,
      "removed":false,
      "sequences":[
        "ID_CEC-21-4164|ST_1|CODE_09005|SX_M|RISK_3|AGE_22|SES_2|SCO_2|CD4_2|DRUG_0|MET_NA|APP_0|RES_1|REC_0|VEN_0|CL_316|NAT_mex|2021-06-30",
        "ID_CEC-22-7792|ST_1|CODE_09005|SX_M|RISK_3|AGE_20|SES_2|SCO_2|CD4_2|DRUG_1|MET_NA|APP_1|RES_1|REC_0|VEN_0|CL_316|NAT_mex|2022-06-02"
      ],
      "attributes":[
        "BULK"
      ]
    },
    {
      "source":94,
      "target":95,
      "directed":false,
      "length":0.00958317,
      "support":0.0,
      "removed":false,
      "sequences":[
        "ID_CEC-21-4171|ST_1|CODE_09015|SX_M|RISK_3|AGE_33|SES_2|SCO_3|CD4_1|DRUG_NA|MET_1|APP_NA|RES_1|REC_0|VEN_NA|CL_16|NAT_mex|2021-07-01",
        "ID_CEC-21-4346|ST_1|CODE_09015|SX_M|RISK_3|AGE_34|SES_2|SCO_3|CD4_2|DRUG_1|MET_NA|APP_1|RES_1|REC_0|VEN_1|CL_16|NAT_mex|2021-07-16"
      ],
      "attributes":[
        "BULK"
      ]
    },
    {
      "source":94,
      "target":96,
      "directed":false,
      "length":0.00922276,
      "support":0.0,
      "removed":false,
      "sequences":[
        "ID_CEC-21-4171|ST_1|CODE_09015|SX_M|RISK_3|AGE_33|SES_2|SCO_3|CD4_1|DRUG_NA|MET_1|APP_NA|RES_1|REC_0|VEN_NA|CL_16|NAT_mex|2021-07-01",
        "ID_CEC-21-4473|ST_1|CODE_09007|SX_M|RISK_3|AGE_29|SES_2|SCO_3|CD4_2|DRUG_1|MET_1|APP_1|RES_1|REC_0|VEN_1|CL_16|NAT_mex|2021-08-05"
      ],
      "attributes":[
        "BULK"
      ]
    },
    {
      "source":94,
      "target":98,
      "directed":false,
      "length":0.0103,
      "support":0.0,
      "removed":false,
      "sequences":[
        "ID_CEC-21-4171|ST_1|CODE_09015|SX_M|RISK_3|AGE_33|SES_2|SCO_3|CD4_1|DRUG_NA|MET_1|APP_NA|RES_1|REC_0|VEN_NA|CL_16|NAT_mex|2021-07-01",
        "ID_CEC-21-5821|ST_2|CODE_15033|SX_M|RISK_3|AGE_18|SES_2|SCO_2|CD4_1|DRUG_1|MET_NA|APP_1|RES_1|REC_0|VEN_1|CL_16|NAT_mex|2021-12-06"
      ],
      "attributes":[
        "BULK"
      ]
    },
    {
      "source":94,
      "target":99,
      "directed":false,
      "length":0.0135147,
      "support":0.0,
      "removed":false,
      "sequences":[
        "ID_CEC-21-4171|ST_1|CODE_09015|SX_M|RISK_3|AGE_33|SES_2|SCO_3|CD4_1|DRUG_NA|MET_1|APP_NA|RES_1|REC_0|VEN_NA|CL_16|NAT_mex|2021-07-01",
        "ID_CEC-21-5862|ST_1|CODE_09011|SX_M|RISK_3|AGE_26|SES_2|SCO_2|CD4_2|DRUG_1|MET_NA|APP_1|RES_1|REC_0|VEN_1|CL_16|NAT_mex|2021-12-08"
      ],
      "attributes":[
        "BULK"
      ]
    },
    {
      "source":94,
      "target":101,
      "directed":false,
      "length":0.00707813,
      "support":0.0,
      "removed":false,
      "sequences":[
        "ID_CEC-21-4171|ST_1|CODE_09015|SX_M|RISK_3|AGE_33|SES_2|SCO_3|CD4_1|DRUG_NA|MET_1|APP_NA|RES_1|REC_0|VEN_NA|CL_16|NAT_mex|2021-07-01",
        "ID_CEC-22-6272|ST_1|CODE_09005|SX_M|RISK_3|AGE_28|SES_1|SCO_3|CD4_2|DRUG_1|MET_NA|APP_0|RES_1|REC_0|VEN_0|CL_16|NAT_mex|2022-01-27"
      ],
      "attributes":[
        "BULK"
      ]
    },
    {
      "source":94,
      "target":102,
      "directed":false,
      "length":0.00993911,
      "support":0.0,
      "removed":false,
      "sequences":[
        "ID_CEC-21-4171|ST_1|CODE_09015|SX_M|RISK_3|AGE_33|SES_2|SCO_3|CD4_1|DRUG_NA|MET_1|APP_NA|RES_1|REC_0|VEN_NA|CL_16|NAT_mex|2021-07-01",
        "ID_CEC-22-6926|ST_1|CODE_09014|SX_M|RISK_NA|AGE_28|SES_NA|SCO_NA|CD4_2|DRUG_NA|MET_NA|APP_NA|RES_1|REC_0|VEN_NA|CL_16|NAT_NA|2022-03-24"
      ],
      "attributes":[
        "BULK"
      ]
    },
    {
      "source":94,
      "target":103,
      "directed":false,
      "length":0.0120816,
      "support":0.0,
      "removed":false,
      "sequences":[
        "ID_CEC-21-4171|ST_1|CODE_09015|SX_M|RISK_3|AGE_33|SES_2|SCO_3|CD4_1|DRUG_NA|MET_1|APP_NA|RES_1|REC_0|VEN_NA|CL_16|NAT_mex|2021-07-01",
        "ID_CEC-22-7088|ST_2|CODE_15121|SX_M|RISK_3|AGE_24|SES_2|SCO_2|CD4_1|DRUG_1|MET_NA|APP_1|RES_1|REC_0|VEN_1|CL_16|NAT_mex|2022-04-06"
      ],
      "attributes":[
        "BULK"
      ]
    },
    {
      "source":94,
      "target":106,
      "directed":false,
      "length":0.00743253,
      "support":0.0,
      "removed":false,
      "sequences":[
        "ID_CEC-21-4171|ST_1|CODE_09015|SX_M|RISK_3|AGE_33|SES_2|SCO_3|CD4_1|DRUG_NA|MET_1|APP_NA|RES_1|REC_0|VEN_NA|CL_16|NAT_mex|2021-07-01",
        "ID_CEC-22-9289|ST_1|CODE_09005|SX_M|RISK_NA|AGE_22|SES_NA|SCO_NA|CD4_2|DRUG_NA|MET_NA|APP_NA|RES_1|REC_0|VEN_NA|CL_16|NAT_NA|2022-10-13"
      ],
      "attributes":[
        "BULK"
      ]
    },
    {
      "source":375,
      "target":376,
      "directed":false,
      "length":0.0085027,
      "support":0.0,
      "removed":false,
      "sequences":[
        "ID_CEC-21-4179|ST_1|CODE_09007|SX_M|RISK_3|AGE_24|SES_1|SCO_2|CD4_1|DRUG_0|MET_NA|APP_1|RES_1|REC_0|VEN_0|CL_27|NAT_mex|2021-07-02",
        "ID_CEC-21-4216|ST_1|CODE_09007|SX_M|RISK_3|AGE_23|SES_1|SCO_2|CD4_2|DRUG_NA|MET_NA|APP_1|RES_5|REC_0|VEN_NA|CL_27|NAT_mex|2021-07-05"
      ],
      "attributes":[
        "BULK"
      ]
    },
    {
      "source":375,
      "target":378,
      "directed":false,
      "length":0.0135047,
      "support":0.0,
      "removed":false,
      "sequences":[
        "ID_CEC-21-4179|ST_1|CODE_09007|SX_M|RISK_3|AGE_24|SES_1|SCO_2|CD4_1|DRUG_0|MET_NA|APP_1|RES_1|REC_0|VEN_0|CL_27|NAT_mex|2021-07-02",
        "ID_CEC-21-5704|ST_1|CODE_09015|SX_M|RISK_3|AGE_22|SES_1|SCO_2|CD4_2|DRUG_1|MET_NA|APP_0|RES_1|REC_0|VEN_0|CL_27|NAT_mex|2021-11-26"
      ],
      "attributes":[
        "BULK"
      ]
    },
    {
      "source":375,
      "target":379,
      "directed":false,
      "length":0.00885771,
      "support":0.0,
      "removed":false,
      "sequences":[
        "ID_CEC-21-4179|ST_1|CODE_09007|SX_M|RISK_3|AGE_24|SES_1|SCO_2|CD4_1|DRUG_0|MET_NA|APP_1|RES_1|REC_0|VEN_0|CL_27|NAT_mex|2021-07-02",
        "ID_CEC-22-6682|ST_1|CODE_09007|SX_F|RISK_4|AGE_18|SES_1|SCO_2|CD4_2|DRUG_0|MET_NA|APP_NA|RES_5|REC_0|VEN_NA|CL_27|NAT_mex|2022-03-04"
      ],
      "attributes":[
        "BULK"
      ]
    },
    {
      "source":375,
      "target":380,
      "directed":false,
      "length":0.0128089,
      "support":0.0,
      "removed":false,
      "sequences":[
        "ID_CEC-21-4179|ST_1|CODE_09007|SX_M|RISK_3|AGE_24|SES_1|SCO_2|CD4_1|DRUG_0|MET_NA|APP_1|RES_1|REC_0|VEN_0|CL_27|NAT_mex|2021-07-02",
        "ID_CEC-22-8117|ST_1|CODE_09011|SX_M|RISK_3|AGE_23|SES_2|SCO_3|CD4_2|DRUG_1|MET_NA|APP_1|RES_1|REC_0|VEN_0|CL_27|NAT_mex|2022-06-29"
      ],
      "attributes":[
        "BULK"
      ]
    },
    {
      "source":793,
      "target":794,
      "directed":false,
      "length":0.0088617,
      "support":0.0,
      "removed":false,
      "sequences":[
        "ID_CEC-21-4180|ST_2|CODE_15033|SX_M|RISK_3|AGE_23|SES_1|SCO_3|CD4_2|DRUG_1|MET_NA|APP_1|RES_1|REC_0|VEN_0|CL_290|NAT_mex|2021-07-02",
        "ID_CEC-22-7827|ST_2|CODE_15058|SX_M|RISK_3|AGE_26|SES_2|SCO_3|CD4_3|DRUG_1|MET_NA|APP_1|RES_5|REC_0|VEN_0|CL_290|NAT_mex|2022-06-03"
      ],
      "attributes":[
        "BULK"
      ]
    },
    {
      "source":793,
      "target":795,
      "directed":false,
      "length":0.0124367,
      "support":0.0,
      "removed":false,
      "sequences":[
        "ID_CEC-21-4180|ST_2|CODE_15033|SX_M|RISK_3|AGE_23|SES_1|SCO_3|CD4_2|DRUG_1|MET_NA|APP_1|RES_1|REC_0|VEN_0|CL_290|NAT_mex|2021-07-02",
        "ID_CEC-22-9705|ST_1|CODE_09007|SX_M|RISK_3|AGE_25|SES_2|SCO_3|CD4_2|DRUG_1|MET_NA|APP_0|RES_1|REC_0|VEN_0|CL_290|NAT_mex|2022-11-28"
      ],
      "attributes":[
        "BULK"
      ]
    },
    {
      "source":687,
      "target":688,
      "directed":false,
      "length":0.010292,
      "support":0.0,
      "removed":false,
      "sequences":[
        "ID_CEC-21-4181|ST_1|CODE_09007|SX_M|RISK_3|AGE_25|SES_2|SCO_2|CD4_2|DRUG_1|MET_NA|APP_0|RES_2|REC_0|VEN_0|CL_69|NAT_mex|2021-07-02",
        "ID_CEC-21-5595|ST_1|CODE_09012|SX_M|RISK_3|AGE_25|SES_1|SCO_3|CD4_1|DRUG_1|MET_NA|APP_0|RES_1|REC_0|VEN_0|CL_69|NAT_mex|2021-11-12"
      ],
      "attributes":[
        "BULK"
      ]
    },
    {
      "source":687,
      "target":689,
      "directed":false,
      "length":0.00671418,
      "support":0.0,
      "removed":false,
      "sequences":[
        "ID_CEC-21-4181|ST_1|CODE_09007|SX_M|RISK_3|AGE_25|SES_2|SCO_2|CD4_2|DRUG_1|MET_NA|APP_0|RES_2|REC_0|VEN_0|CL_69|NAT_mex|2021-07-02",
        "ID_CEC-21-5689|ST_1|CODE_09012|SX_M|RISK_3|AGE_22|SES_1|SCO_2|CD4_1|DRUG_1|MET_NA|APP_0|RES_1|REC_0|VEN_0|CL_69|NAT_mex|2021-11-25"
      ],
      "attributes":[
        "BULK"
      ]
    },
    {
      "source":687,
      "target":690,
      "directed":false,
      "length":0.00423989,
      "support":0.0,
      "removed":false,
      "sequences":[
        "ID_CEC-21-4181|ST_1|CODE_09007|SX_M|RISK_3|AGE_25|SES_2|SCO_2|CD4_2|DRUG_1|MET_NA|APP_0|RES_2|REC_0|VEN_0|CL_69|NAT_mex|2021-07-02",
        "ID_CEC-21-5837|ST_1|CODE_09003|SX_M|RISK_3|AGE_30|SES_1|SCO_3|CD4_2|DRUG_1|MET_NA|APP_0|RES_2|REC_0|VEN_0|CL_69|NAT_mex|2021-12-06"
      ],
      "attributes":[
        "BULK"
      ]
    },
    {
      "source":687,
      "target":691,
      "directed":false,
      "length":0.00957569,
      "support":0.0,
      "removed":false,
      "sequences":[
        "ID_CEC-21-4181|ST_1|CODE_09007|SX_M|RISK_3|AGE_25|SES_2|SCO_2|CD4_2|DRUG_1|MET_NA|APP_0|RES_2|REC_0|VEN_0|CL_69|NAT_mex|2021-07-02",
        "ID_CEC-22-7927|ST_1|CODE_09005|SX_M|RISK_3|AGE_30|SES_2|SCO_3|CD4_2|DRUG_0|MET_NA|APP_1|RES_2|REC_0|VEN_0|CL_69|NAT_mex|2022-06-13"
      ],
      "attributes":[
        "BULK"
      ]
    },
    {
      "source":687,
      "target":692,
      "directed":false,
      "length":0.00494667,
      "support":0.0,
      "removed":false,
      "sequences":[
        "ID_CEC-21-4181|ST_1|CODE_09007|SX_M|RISK_3|AGE_25|SES_2|SCO_2|CD4_2|DRUG_1|MET_NA|APP_0|RES_2|REC_0|VEN_0|CL_69|NAT_mex|2021-07-02",
        "ID_CEC-22-8095|ST_1|CODE_09003|SX_F|RISK_1|AGE_38|SES_2|SCO_2|CD4_1|DRUG_0|MET_NA|APP_1|RES_2|REC_0|VEN_0|CL_69|NAT_mex|2022-06-28"
      ],
      "attributes":[
        "BULK"
      ]
    },
    {
      "source":687,
      "target":693,
      "directed":false,
      "length":0.00423464,
      "support":0.0,
      "removed":false,
      "sequences":[
        "ID_CEC-21-4181|ST_1|CODE_09007|SX_M|RISK_3|AGE_25|SES_2|SCO_2|CD4_2|DRUG_1|MET_NA|APP_0|RES_2|REC_0|VEN_0|CL_69|NAT_mex|2021-07-02",
        "ID_CEC-22-8096|ST_1|CODE_09003|SX_M|RISK_3|AGE_43|SES_2|SCO_3|CD4_1|DRUG_1|MET_NA|APP_1|RES_2|REC_0|VEN_1|CL_69|NAT_mex|2022-06-28"
      ],
      "attributes":[
        "BULK"
      ]
    },
    {
      "source":687,
      "target":694,
      "directed":false,
      "length":0.00282218,
      "support":0.0,
      "removed":false,
      "sequences":[
        "ID_CEC-21-4181|ST_1|CODE_09007|SX_M|RISK_3|AGE_25|SES_2|SCO_2|CD4_2|DRUG_1|MET_NA|APP_0|RES_2|REC_0|VEN_0|CL_69|NAT_mex|2021-07-02",
        "ID_CEC-22-8641|ST_1|CODE_09003|SX_M|RISK_3|AGE_39|SES_2|SCO_2|CD4_1|DRUG_1|MET_NA|APP_0|RES_2|REC_0|VEN_1|CL_69|NAT_mex|2022-08-17"
      ],
      "attributes":[
        "BULK"
      ]
    },
    {
      "source":552,
      "target":553,
      "directed":false,
      "length":0.013537,
      "support":0.0,
      "removed":false,
      "sequences":[
        "ID_CEC-21-4187|ST_2|CODE_15058|SX_M|RISK_3|AGE_31|SES_2|SCO_3|CD4_1|DRUG_1|MET_NA|APP_1|RES_1|REC_0|VEN_NA|CL_237|NAT_mex|2021-07-02",
        "ID_CEC-21-5022|ST_1|CODE_09015|SX_M|RISK_3|AGE_34|SES_2|SCO_3|CD4_1|DRUG_1|MET_NA|APP_1|RES_1|REC_0|VEN_1|CL_237|NAT_mex|2021-09-29"
      ],
      "attributes":[
        "BULK"
      ]
    },
    {
      "source":552,
      "target":554,
      "directed":false,
      "length":0.0124467,
      "support":0.0,
      "removed":false,
      "sequences":[
        "ID_CEC-21-4187|ST_2|CODE_15058|SX_M|RISK_3|AGE_31|SES_2|SCO_3|CD4_1|DRUG_1|MET_NA|APP_1|RES_1|REC_0|VEN_NA|CL_237|NAT_mex|2021-07-02",
        "ID_CEC-22-6651|ST_2|CODE_15035|SX_M|RISK_3|AGE_24|SES_2|SCO_2|CD4_1|DRUG_0|MET_NA|APP_1|RES_1|REC_0|VEN_NA|CL_237|NAT_mex|2022-03-02"
      ],
      "attributes":[
        "BULK"
      ]
    },
    {
      "source":552,
      "target":555,
      "directed":false,
      "length":0.00246718,
      "support":0.0,
      "removed":false,
      "sequences":[
        "ID_CEC-21-4187|ST_2|CODE_15058|SX_M|RISK_3|AGE_31|SES_2|SCO_3|CD4_1|DRUG_1|MET_NA|APP_1|RES_1|REC_0|VEN_NA|CL_237|NAT_mex|2021-07-02",
        "ID_CEC-22-7116|ST_1|CODE_09011|SX_M|RISK_3|AGE_34|SES_1|SCO_2|CD4_1|DRUG_1|MET_NA|APP_NA|RES_1|REC_0|VEN_NA|CL_237|NAT_mex|2022-04-07"
      ],
      "attributes":[
        "BULK"
      ]
    },
    {
      "source":552,
      "target":557,
      "directed":false,
      "length":0.0124491,
      "support":0.0,
      "removed":false,
      "sequences":[
        "ID_CEC-21-4187|ST_2|CODE_15058|SX_M|RISK_3|AGE_31|SES_2|SCO_3|CD4_1|DRUG_1|MET_NA|APP_1|RES_1|REC_0|VEN_NA|CL_237|NAT_mex|2021-07-02",
        "ID_CEC-22-8847|ST_2|CODE_15057|SX_M|RISK_3|AGE_26|SES_2|SCO_3|CD4_2|DRUG_1|MET_NA|APP_1|RES_1|REC_0|VEN_1|CL_237|NAT_mex|2022-09-01"
      ],
      "attributes":[
        "BULK"
      ]
    },
    {
      "source":1497,
      "target":1498,
      "directed":false,
      "length":0.00637336,
      "support":0.0,
      "removed":false,
      "sequences":[
        "ID_CEC-21-4194|ST_1|CODE_09005|SX_M|RISK_NA|AGE_30|SES_NA|SCO_NA|CD4_2|DRUG_NA|MET_NA|APP_NA|RES_1|REC_0|VEN_NA|CL_342|NAT_mex|2021-07-02",
        "ID_CEC-22-5947|ST_2|CODE_15104|SX_M|RISK_3|AGE_38|SES_2|SCO_3|CD4_2|DRUG_1|MET_NA|APP_1|RES_1|REC_0|VEN_0|CL_342|NAT_mex|2022-01-03"
      ],
      "attributes":[
        "BULK"
      ]
    },
    {
      "source":670,
      "target":671,
      "directed":false,
      "length":0.00742668,
      "support":0.0,
      "removed":false,
      "sequences":[
        "ID_CEC-21-4202|ST_1|CODE_09007|SX_M|RISK_3|AGE_30|SES_2|SCO_3|CD4_2|DRUG_1|MET_NA|APP_1|RES_1|REC_0|VEN_1|CL_396|NAT_mex|2021-07-05",
        "ID_CEC-21-4593|ST_1|CODE_09005|SX_M|RISK_3|AGE_19|SES_2|SCO_2|CD4_2|DRUG_NA|MET_NA|APP_0|RES_1|REC_1|VEN_0|CL_396|NAT_mex|2021-08-17"
      ],
      "attributes":[
        "BULK"
      ]
    },
    {
      "source":670,
      "target":672,
      "directed":false,
      "length":0.00672434,
      "support":0.0,
      "removed":false,
      "sequences":[
        "ID_CEC-21-4202|ST_1|CODE_09007|SX_M|RISK_3|AGE_30|SES_2|SCO_3|CD4_2|DRUG_1|MET_NA|APP_1|RES_1|REC_0|VEN_1|CL_396|NAT_mex|2021-07-05",
        "ID_CEC-21-5104|ST_1|CODE_09007|SX_M|RISK_3|AGE_24|SES_2|SCO_2|CD4_2|DRUG_0|MET_NA|APP_1|RES_1|REC_0|VEN_1|CL_396|NAT_mex|2021-10-05"
      ],
      "attributes":[
        "BULK"
      ]
    },
    {
      "source":670,
      "target":674,
      "directed":false,
      "length":0.00459178,
      "support":0.0,
      "removed":false,
      "sequences":[
        "ID_CEC-21-4202|ST_1|CODE_09007|SX_M|RISK_3|AGE_30|SES_2|SCO_3|CD4_2|DRUG_1|MET_NA|APP_1|RES_1|REC_0|VEN_1|CL_396|NAT_mex|2021-07-05",
        "ID_CEC-22-6278|ST_1|CODE_09007|SX_M|RISK_3|AGE_20|SES_1|SCO_3|CD4_2|DRUG_1|MET_NA|APP_1|RES_1|REC_0|VEN_NA|CL_396|NAT_mex|2022-01-27"
      ],
      "attributes":[
        "BULK"
      ]
    },
    {
      "source":670,
      "target":675,
      "directed":false,
      "length":0.00176094,
      "support":0.0,
      "removed":false,
      "sequences":[
        "ID_CEC-21-4202|ST_1|CODE_09007|SX_M|RISK_3|AGE_30|SES_2|SCO_3|CD4_2|DRUG_1|MET_NA|APP_1|RES_1|REC_0|VEN_1|CL_396|NAT_mex|2021-07-05",
        "ID_CEC-22-6874|ST_2|CODE_15104|SX_M|RISK_3|AGE_37|SES_1|SCO_3|CD4_2|DRUG_0|MET_NA|APP_1|RES_1|REC_0|VEN_1|CL_396|NAT_mex|2022-03-22"
      ],
      "attributes":[
        "BULK"
      ]
    },
    {
      "source":1047,
      "target":1049,
      "directed":false,
      "length":0.0106681,
      "support":0.0,
      "removed":false,
      "sequences":[
        "ID_CEC-21-4205|ST_1|CODE_09005|SX_M|RISK_NA|AGE_24|SES_NA|SCO_NA|CD4_1|DRUG_NA|MET_NA|APP_NA|RES_2|REC_0|VEN_NA|CL_36|NAT_NA|2021-07-05",
        "ID_CEC-22-6575|ST_2|CODE_15057|SX_M|RISK_3|AGE_22|SES_2|SCO_2|CD4_2|DRUG_1|MET_NA|APP_1|RES_1|REC_0|VEN_1|CL_36|NAT_mex|2022-02-23"
      ],
      "attributes":[
        "BULK"
      ]
    },
    {
      "source":1047,
      "target":1050,
      "directed":false,
      "length":0.0106545,
      "support":0.0,
      "removed":false,
      "sequences":[
        "ID_CEC-21-4205|ST_1|CODE_09005|SX_M|RISK_NA|AGE_24|SES_NA|SCO_NA|CD4_1|DRUG_NA|MET_NA|APP_NA|RES_2|REC_0|VEN_NA|CL_36|NAT_NA|2021-07-05",
        "ID_CEC-22-6576|ST_2|CODE_15057|SX_M|RISK_3|AGE_22|SES_2|SCO_2|CD4_2|DRUG_1|MET_NA|APP_1|RES_1|REC_1|VEN_0|CL_36|NAT_mex|2022-02-23"
      ],
      "attributes":[
        "BULK"
      ]
    },
    {
      "source":244,
      "target":248,
      "directed":false,
      "length":0.0120858,
      "support":0.0,
      "removed":false,
      "sequences":[
        "ID_CEC-21-4206|ST_2|CODE_15104|SX_M|RISK_3|AGE_37|SES_2|SCO_3|CD4_1|DRUG_0|MET_NA|APP_0|RES_1|REC_0|VEN_0|CL_63|NAT_mex|2021-07-05",
        "ID_CEC-21-5146|ST_1|CODE_07106|SX_M|RISK_3|AGE_29|SES_2|SCO_2|CD4_2|DRUG_1|MET_NA|APP_1|RES_1|REC_1|VEN_0|CL_63|NAT_mex|2021-10-08"
      ],
      "attributes":[
        "BULK"
      ]
    },
    {
      "source":244,
      "target":249,
      "directed":false,
      "length":0.0110371,
      "support":0.0,
      "removed":false,
      "sequences":[
        "ID_CEC-21-4206|ST_2|CODE_15104|SX_M|RISK_3|AGE_37|SES_2|SCO_3|CD4_1|DRUG_0|MET_NA|APP_0|RES_1|REC_0|VEN_0|CL_63|NAT_mex|2021-07-05",
        "ID_CEC-22-9841|ST_2|CODE_15011|SX_M|RISK_3|AGE_40|SES_2|SCO_2|CD4_1|DRUG_1|MET_NA|APP_0|RES_1|REC_0|VEN_1|CL_63|NAT_mex|2022-12-12"
      ],
      "attributes":[
        "BULK"
      ]
    },
    {
      "source":2224,
      "target":2225,
      "directed":false,
      "length":0.0119172,
      "support":0.0,
      "removed":false,
      "sequences":[
        "ID_CEC-21-4208|ST_1|CODE_09015|SX_M|RISK_3|AGE_31|SES_2|SCO_3|CD4_2|DRUG_1|MET_NA|APP_1|RES_1|REC_0|VEN_1|CL_656|NAT_mex|2021-07-06",
        "ID_CEC-21-4757|ST_2|CODE_15033|SX_M|RISK_3|AGE_36|SES_2|SCO_2|CD4_1|DRUG_0|MET_1|APP_0|RES_1|REC_0|VEN_0|CL_656|NAT_mex|2021-09-02"
      ],
      "attributes":[
        "BULK"
      ]
    },
    {
      "source":2224,
      "target":2226,
      "directed":false,
      "length":0.0113738,
      "support":0.0,
      "removed":false,
      "sequences":[
        "ID_CEC-21-4208|ST_1|CODE_09015|SX_M|RISK_3|AGE_31|SES_2|SCO_3|CD4_2|DRUG_1|MET_NA|APP_1|RES_1|REC_0|VEN_1|CL_656|NAT_mex|2021-07-06",
        "ID_CEC-21-5207|ST_2|CODE_15104|SX_M|RISK_3|AGE_30|SES_2|SCO_2|CD4_1|DRUG_1|MET_NA|APP_1|RES_1|REC_0|VEN_0|CL_656|NAT_mex|2021-10-14"
      ],
      "attributes":[
        "BULK"
      ]
    },
    {
      "source":1578,
      "target":1579,
      "directed":false,
      "length":0.00958118,
      "support":0.0,
      "removed":false,
      "sequences":[
        "ID_CEC-21-4209|ST_1|CODE_09010|SX_M|RISK_3|AGE_24|SES_1|SCO_2|CD4_1|DRUG_1|MET_NA|APP_1|RES_1|REC_0|VEN_0|CL_490|NAT_mex|2021-07-06",
        "ID_CEC-21-5633|ST_2|CODE_15062|SX_M|RISK_3|AGE_30|SES_2|SCO_2|CD4_1|DRUG_0|MET_NA|APP_1|RES_1|REC_0|VEN_1|CL_490|NAT_mex|2021-11-22"
      ],
      "attributes":[
        "BULK"
      ]
    },
    {
      "source":387,
      "target":388,
      "directed":false,
      "length":0.00707402,
      "support":0.0,
      "removed":false,
      "sequences":[
        "ID_CEC-21-4212|ST_2|CODE_15033|SX_M|RISK_3|AGE_30|SES_2|SCO_3|CD4_2|DRUG_1|MET_NA|APP_1|RES_1|REC_0|VEN_1|CL_369|NAT_mex|2021-07-06",
        "ID_CEC-21-4682|ST_2|CODE_15109|SX_M|RISK_3|AGE_20|SES_2|SCO_2|CD4_1|DRUG_0|MET_NA|APP_1|RES_1|REC_0|VEN_0|CL_369|NAT_mex|2021-08-26"
      ],
      "attributes":[
        "BULK"
      ]
    },
    {
      "source":387,
      "target":389,
      "directed":false,
      "length":0.00779053,
      "support":0.0,
      "removed":false,
      "sequences":[
        "ID_CEC-21-4212|ST_2|CODE_15033|SX_M|RISK_3|AGE_30|SES_2|SCO_3|CD4_2|DRUG_1|MET_NA|APP_1|RES_1|REC_0|VEN_1|CL_369|NAT_mex|2021-07-06",
        "ID_CEC-22-6104|ST_1|CODE_09003|SX_M|RISK_3|AGE_37|SES_2|SCO_3|CD4_3|DRUG_1|MET_1|APP_1|RES_1|REC_1|VEN_1|CL_369|NAT_mex|2022-01-13"
      ],
      "attributes":[
        "BULK"
      ]
    },
    {
      "source":387,
      "target":390,
      "directed":false,
      "length":0.00317334,
      "support":0.0,
      "removed":false,
      "sequences":[
        "ID_CEC-21-4212|ST_2|CODE_15033|SX_M|RISK_3|AGE_30|SES_2|SCO_3|CD4_2|DRUG_1|MET_NA|APP_1|RES_1|REC_0|VEN_1|CL_369|NAT_mex|2021-07-06",
        "ID_CEC-22-7220|ST_1|CODE_09003|SX_M|RISK_3|AGE_56|SES_2|SCO_2|CD4_2|DRUG_1|MET_NA|APP_1|RES_1|REC_0|VEN_0|CL_369|NAT_mex|2022-04-21"
      ],
      "attributes":[
        "BULK"
      ]
    },
    {
      "source":387,
      "target":391,
      "directed":false,
      "length":0.00317552,
      "support":0.0,
      "removed":false,
      "sequences":[
        "ID_CEC-21-4212|ST_2|CODE_15033|SX_M|RISK_3|AGE_30|SES_2|SCO_3|CD4_2|DRUG_1|MET_NA|APP_1|RES_1|REC_0|VEN_1|CL_369|NAT_mex|2021-07-06",
        "ID_CEC-22-7522|ST_2|CODE_15033|SX_M|RISK_3|AGE_26|SES_2|SCO_2|CD4_2|DRUG_1|MET_NA|APP_1|RES_1|REC_0|VEN_0|CL_369|NAT_mex|2022-05-16"
      ],
      "attributes":[
        "BULK"
      ]
    },
    {
      "source":387,
      "target":392,
      "directed":false,
      "length":0.0045891,
      "support":0.0,
      "removed":false,
      "sequences":[
        "ID_CEC-21-4212|ST_2|CODE_15033|SX_M|RISK_3|AGE_30|SES_2|SCO_3|CD4_2|DRUG_1|MET_NA|APP_1|RES_1|REC_0|VEN_1|CL_369|NAT_mex|2021-07-06",
        "ID_CEC-22-7889|ST_2|CODE_15033|SX_M|RISK_3|AGE_39|SES_2|SCO_2|CD4_2|DRUG_1|MET_NA|APP_1|RES_1|REC_0|VEN_0|CL_369|NAT_mex|2022-06-09"
      ],
      "attributes":[
        "BULK"
      ]
    },
    {
      "source":387,
      "target":393,
      "directed":false,
      "length":0.00636378,
      "support":0.0,
      "removed":false,
      "sequences":[
        "ID_CEC-21-4212|ST_2|CODE_15033|SX_M|RISK_3|AGE_30|SES_2|SCO_3|CD4_2|DRUG_1|MET_NA|APP_1|RES_1|REC_0|VEN_1|CL_369|NAT_mex|2021-07-06",
        "ID_CEC-22-7926|ST_2|CODE_15033|SX_M|RISK_3|AGE_22|SES_2|SCO_2|CD4_2|DRUG_1|MET_NA|APP_1|RES_1|REC_0|VEN_1|CL_369|NAT_mex|2022-06-13"
      ],
      "attributes":[
        "BULK"
      ]
    },
    {
      "source":387,
      "target":394,
      "directed":false,
      "length":0.00494262,
      "support":0.0,
      "removed":false,
      "sequences":[
        "ID_CEC-21-4212|ST_2|CODE_15033|SX_M|RISK_3|AGE_30|SES_2|SCO_3|CD4_2|DRUG_1|MET_NA|APP_1|RES_1|REC_0|VEN_1|CL_369|NAT_mex|2021-07-06",
        "ID_CEC-22-8637|ST_2|CODE_15020|SX_M|RISK_3|AGE_26|SES_2|SCO_2|CD4_1|DRUG_1|MET_0|APP_1|RES_1|REC_0|VEN_1|CL_369|NAT_mex|2022-08-16"
      ],
      "attributes":[
        "BULK"
      ]
    },
    {
      "source":376,
      "target":379,
      "directed":false,
      "length":0.000351832,
      "support":0.0,
      "removed":false,
      "sequences":[
        "ID_CEC-21-4216|ST_1|CODE_09007|SX_M|RISK_3|AGE_23|SES_1|SCO_2|CD4_2|DRUG_NA|MET_NA|APP_1|RES_5|REC_0|VEN_NA|CL_27|NAT_mex|2021-07-05",
        "ID_CEC-22-6682|ST_1|CODE_09007|SX_F|RISK_4|AGE_18|SES_1|SCO_2|CD4_2|DRUG_0|MET_NA|APP_NA|RES_5|REC_0|VEN_NA|CL_27|NAT_mex|2022-03-04"
      ],
      "attributes":[
        "BULK"
      ]
    },
    {
      "source":1290,
      "target":1291,
      "directed":false,
      "length":0.00317408,
      "support":0.0,
      "removed":false,
      "sequences":[
        "ID_CEC-21-4218|ST_1|CODE_09007|SX_M|RISK_3|AGE_42|SES_2|SCO_2|CD4_2|DRUG_0|MET_NA|APP_1|RES_2|REC_0|VEN_NA|CL_498|NAT_mex|2021-07-06",
        "ID_CEC-21-4361|ST_1|CODE_09007|SX_M|RISK_3|AGE_20|SES_2|SCO_2|CD4_2|DRUG_1|MET_NA|APP_1|RES_2|REC_0|VEN_1|CL_498|NAT_mex|2021-07-19"
      ],
      "attributes":[
        "BULK"
      ]
    },
    {
      "source":1290,
      "target":1292,
      "directed":false,
      "length":0.00282208,
      "support":0.0,
      "removed":false,
      "sequences":[
        "ID_CEC-21-4218|ST_1|CODE_09007|SX_M|RISK_3|AGE_42|SES_2|SCO_2|CD4_2|DRUG_0|MET_NA|APP_1|RES_2|REC_0|VEN_NA|CL_498|NAT_mex|2021-07-06",
        "ID_CEC-22-7338|ST_1|CODE_07106|SX_M|RISK_3|AGE_36|SES_1|SCO_2|CD4_1|DRUG_0|MET_NA|APP_1|RES_2|REC_0|VEN_1|CL_498|NAT_mex|2022-04-29"
      ],
      "attributes":[
        "BULK"
      ]
    },
    {
      "source":1290,
      "target":1293,
      "directed":false,
      "length":0.0102981,
      "support":0.0,
      "removed":false,
      "sequences":[
        "ID_CEC-21-4218|ST_1|CODE_09007|SX_M|RISK_3|AGE_42|SES_2|SCO_2|CD4_2|DRUG_0|MET_NA|APP_1|RES_2|REC_0|VEN_NA|CL_498|NAT_mex|2021-07-06",
        "ID_CEC-22-9415|ST_1|CODE_09007|SX_M|RISK_3|AGE_31|SES_2|SCO_3|CD4_2|DRUG_1|MET_NA|APP_1|RES_1|REC_1|VEN_1|CL_498|NAT_mex|2022-10-25"
      ],
      "attributes":[
        "BULK"
      ]
    },
    {
      "source":762,
      "target":763,
      "directed":false,
      "length":0.00636312,
      "support":0.0,
      "removed":false,
      "sequences":[
        "ID_CEC-21-4223|ST_1|CODE_09005|SX_M|RISK_3|AGE_33|SES_2|SCO_3|CD4_2|DRUG_1|MET_NA|APP_0|RES_1|REC_0|VEN_0|CL_99|NAT_mex|2021-07-07",
        "ID_CEC-21-5121|ST_1|CODE_09010|SX_M|RISK_3|AGE_28|SES_1|SCO_2|CD4_2|DRUG_1|MET_NA|APP_0|RES_1|REC_0|VEN_0|CL_99|NAT_mex|2021-10-06"
      ],
      "attributes":[
        "BULK"
      ]
    },
    {
      "source":762,
      "target":764,
      "directed":false,
      "length":0.0106455,
      "support":0.0,
      "removed":false,
      "sequences":[
        "ID_CEC-21-4223|ST_1|CODE_09005|SX_M|RISK_3|AGE_33|SES_2|SCO_3|CD4_2|DRUG_1|MET_NA|APP_0|RES_1|REC_0|VEN_0|CL_99|NAT_mex|2021-07-07",
        "ID_CEC-21-5874|ST_1|CODE_09010|SX_M|RISK_NA|AGE_27|SES_NA|SCO_NA|CD4_2|DRUG_NA|MET_NA|APP_NA|RES_1|REC_0|VEN_NA|CL_99|NAT_NA|2021-12-09"
      ],
      "attributes":[
        "BULK"
      ]
    },
    {
      "source":762,
      "target":765,
      "directed":false,
      "length":0.0127898,
      "support":0.0,
      "removed":false,
      "sequences":[
        "ID_CEC-21-4223|ST_1|CODE_09005|SX_M|RISK_3|AGE_33|SES_2|SCO_3|CD4_2|DRUG_1|MET_NA|APP_0|RES_1|REC_0|VEN_0|CL_99|NAT_mex|2021-07-07",
        "ID_CEC-22-6288|ST_1|CODE_09012|SX_M|RISK_3|AGE_34|SES_1|SCO_2|CD4_2|DRUG_1|MET_NA|APP_1|RES_1|REC_1|VEN_1|CL_99|NAT_mex|2022-01-28"
      ],
      "attributes":[
        "BULK"
      ]
    },
    {
      "source":762,
      "target":766,
      "directed":false,
      "length":0.00600544,
      "support":0.0,
      "removed":false,
      "sequences":[
        "ID_CEC-21-4223|ST_1|CODE_09005|SX_M|RISK_3|AGE_33|SES_2|SCO_3|CD4_2|DRUG_1|MET_NA|APP_0|RES_1|REC_0|VEN_0|CL_99|NAT_mex|2021-07-07",
        "ID_CEC-22-7487|ST_1|CODE_09010|SX_M|RISK_3|AGE_22|SES_1|SCO_2|CD4_2|DRUG_1|MET_NA|APP_1|RES_1|REC_0|VEN_0|CL_99|NAT_mex|2022-05-12"
      ],
      "attributes":[
        "BULK"
      ]
    },
    {
      "source":762,
      "target":767,
      "directed":false,
      "length":0.00956741,
      "support":0.0,
      "removed":false,
      "sequences":[
        "ID_CEC-21-4223|ST_1|CODE_09005|SX_M|RISK_3|AGE_33|SES_2|SCO_3|CD4_2|DRUG_1|MET_NA|APP_0|RES_1|REC_0|VEN_0|CL_99|NAT_mex|2021-07-07",
        "ID_CEC-22-9785|ST_1|CODE_09010|SX_M|RISK_3|AGE_28|SES_2|SCO_2|CD4_1|DRUG_1|MET_NA|APP_1|RES_1|REC_0|VEN_0|CL_99|NAT_mex|2022-12-07"
      ],
      "attributes":[
        "BULK"
      ]
    },
    {
      "source":1952,
      "target":1953,
      "directed":false,
      "length":0.00635876,
      "support":0.0,
      "removed":false,
      "sequences":[
        "ID_CEC-21-4236|ST_1|CODE_09014|SX_FT|RISK_4|AGE_28|SES_2|SCO_2|CD4_2|DRUG_1|MET_NA|APP_NA|RES_1|REC_0|VEN_NA|CL_466|NAT_mex|2021-07-08",
        "ID_CEC-22-7610|ST_1|CODE_09006|SX_M|RISK_3|AGE_44|SES_1|SCO_2|CD4_1|DRUG_1|MET_NA|APP_NA|RES_1|REC_0|VEN_NA|CL_466|NAT_mex|2022-05-19"
      ],
      "attributes":[
        "BULK"
      ]
    },
    {
      "source":712,
      "target":713,
      "directed":false,
      "length":0.00282044,
      "support":0.0,
      "removed":false,
      "sequences":[
        "ID_CEC-21-4241|ST_1|CODE_09016|SX_M|RISK_3|AGE_29|SES_2|SCO_3|CD4_2|DRUG_0|MET_NA|APP_1|RES_1|REC_1|VEN_1|CL_363|NAT_mex|2021-07-08",
        "ID_CEC-21-4522|ST_1|CODE_09015|SX_M|RISK_3|AGE_40|SES_1|SCO_3|CD4_2|DRUG_0|MET_NA|APP_1|RES_1|REC_0|VEN_0|CL_363|NAT_mex|2021-08-10"
      ],
      "attributes":[
        "BULK"
      ]
    },
    {
      "source":712,
      "target":714,
      "directed":false,
      "length":0.00387949,
      "support":0.0,
      "removed":false,
      "sequences":[
        "ID_CEC-21-4241|ST_1|CODE_09016|SX_M|RISK_3|AGE_29|SES_2|SCO_3|CD4_2|DRUG_0|MET_NA|APP_1|RES_1|REC_1|VEN_1|CL_363|NAT_mex|2021-07-08",
        "ID_CEC-21-4533|ST_1|CODE_09016|SX_M|RISK_3|AGE_29|SES_2|SCO_3|CD4_2|DRUG_1|MET_NA|APP_1|RES_1|REC_0|VEN_0|CL_363|NAT_mex|2021-08-11"
      ],
      "attributes":[
        "BULK"
      ]
    },
    {
      "source":712,
      "target":715,
      "directed":false,
      "length":0.00423541,
      "support":0.0,
      "removed":false,
      "sequences":[
        "ID_CEC-21-4241|ST_1|CODE_09016|SX_M|RISK_3|AGE_29|SES_2|SCO_3|CD4_2|DRUG_0|MET_NA|APP_1|RES_1|REC_1|VEN_1|CL_363|NAT_mex|2021-07-08",
        "ID_CEC-22-6804|ST_1|CODE_07106|SX_M|RISK_3|AGE_30|SES_2|SCO_3|CD4_1|DRUG_1|MET_NA|APP_1|RES_1|REC_0|VEN_1|CL_363|NAT_mex|2022-03-15"
      ],
      "attributes":[
        "BULK"
      ]
    },
    {
      "source":712,
      "target":716,
      "directed":false,
      "length":0.00957427,
      "support":0.0,
      "removed":false,
      "sequences":[
        "ID_CEC-21-4241|ST_1|CODE_09016|SX_M|RISK_3|AGE_29|SES_2|SCO_3|CD4_2|DRUG_0|MET_NA|APP_1|RES_1|REC_1|VEN_1|CL_363|NAT_mex|2021-07-08",
        "ID_CEC-22-6924|ST_1|CODE_07106|SX_M|RISK_3|AGE_32|SES_2|SCO_3|CD4_2|DRUG_1|MET_NA|APP_0|RES_1|REC_0|VEN_1|CL_363|NAT_mex|2022-03-24"
      ],
      "attributes":[
        "BULK"
      ]
    },
    {
      "source":712,
      "target":719,
      "directed":false,
      "length":0.00211439,
      "support":0.0,
      "removed":false,
      "sequences":[
        "ID_CEC-21-4241|ST_1|CODE_09016|SX_M|RISK_3|AGE_29|SES_2|SCO_3|CD4_2|DRUG_0|MET_NA|APP_1|RES_1|REC_1|VEN_1|CL_363|NAT_mex|2021-07-08",
        "ID_CEC-22-9305|ST_1|CODE_09015|SX_M|RISK_3|AGE_38|SES_2|SCO_3|CD4_1|DRUG_1|MET_NA|APP_1|RES_1|REC_0|VEN_0|CL_363|NAT_mex|2022-10-14"
      ],
      "attributes":[
        "BULK"
      ]
    },
    {
      "source":424,
      "target":425,
      "directed":false,
      "length":0.00211546,
      "support":0.0,
      "removed":false,
      "sequences":[
        "ID_CEC-21-4242|ST_2|CODE_15033|SX_M|RISK_3|AGE_21|SES_2|SCO_2|CD4_2|DRUG_0|MET_NA|APP_1|RES_1|REC_0|VEN_1|CL_391|NAT_mex|2021-07-08",
        "ID_CEC-21-4546|ST_1|CODE_09016|SX_M|RISK_3|AGE_33|SES_2|SCO_3|CD4_1|DRUG_0|MET_NA|APP_1|RES_1|REC_0|VEN_0|CL_391|NAT_mex|2021-08-12"
      ],
      "attributes":[
        "BULK"
      ]
    },
    {
      "source":424,
      "target":426,
      "directed":false,
      "length":0.0113633,
      "support":0.0,
      "removed":false,
      "sequences":[
        "ID_CEC-21-4242|ST_2|CODE_15033|SX_M|RISK_3|AGE_21|SES_2|SCO_2|CD4_2|DRUG_0|MET_NA|APP_1|RES_1|REC_0|VEN_1|CL_391|NAT_mex|2021-07-08",
        "ID_CEC-22-6536|ST_1|CODE_09014|SX_M|RISK_3|AGE_44|SES_2|SCO_2|CD4_1|DRUG_1|MET_NA|APP_1|RES_1|REC_0|VEN_1|CL_391|NAT_mex|2022-02-18"
      ],
      "attributes":[
        "BULK"
      ]
    },
    {
      "source":424,
      "target":431,
      "directed":false,
      "length":0.0120824,
      "support":0.0,
      "removed":false,
      "sequences":[
        "ID_CEC-21-4242|ST_2|CODE_15033|SX_M|RISK_3|AGE_21|SES_2|SCO_2|CD4_2|DRUG_0|MET_NA|APP_1|RES_1|REC_0|VEN_1|CL_391|NAT_mex|2021-07-08",
        "ID_CEC-22-9066|ST_1|CODE_09015|SX_M|RISK_3|AGE_30|SES_2|SCO_3|CD4_2|DRUG_0|MET_NA|APP_1|RES_1|REC_0|VEN_0|CL_391|NAT_mex|2022-09-23"
      ],
      "attributes":[
        "BULK"
      ]
    },
    {
      "source":2174,
      "target":2175,
      "directed":false,
      "length":0.00886102,
      "support":0.0,
      "removed":false,
      "sequences":[
        "ID_CEC-21-4243|ST_1|CODE_09015|SX_M|RISK_3|AGE_34|SES_2|SCO_2|CD4_1|DRUG_1|MET_NA|APP_1|RES_1|REC_0|VEN_0|CL_109|NAT_ven|2021-07-08",
        "ID_CEC-22-6368|ST_1|CODE_09006|SX_M|RISK_3|AGE_38|SES_2|SCO_3|CD4_1|DRUG_1|MET_NA|APP_1|RES_1|REC_0|VEN_0|CL_109|NAT_mex|2022-02-04"
      ],
      "attributes":[
        "BULK"
      ]
    },
    {
      "source":986,
      "target":987,
      "directed":false,
      "length":0.00708119,
      "support":0.0,
      "removed":false,
      "sequences":[
        "ID_CEC-21-4253|ST_1|CODE_09007|SX_M|RISK_3|AGE_22|SES_2|SCO_2|CD4_1|DRUG_0|MET_NA|APP_1|RES_1|REC_0|VEN_0|CL_462|NAT_mex|2021-07-09",
        "ID_CEC-22-6906|ST_1|CODE_09015|SX_M|RISK_3|AGE_23|SES_1|SCO_2|CD4_1|DRUG_0|MET_NA|APP_1|RES_1|REC_0|VEN_1|CL_462|NAT_mex|2022-03-24"
      ],
      "attributes":[
        "BULK"
      ]
    },
    {
      "source":986,
      "target":988,
      "directed":false,
      "length":0.00600563,
      "support":0.0,
      "removed":false,
      "sequences":[
        "ID_CEC-21-4253|ST_1|CODE_09007|SX_M|RISK_3|AGE_22|SES_2|SCO_2|CD4_1|DRUG_0|MET_NA|APP_1|RES_1|REC_0|VEN_0|CL_462|NAT_mex|2021-07-09",
        "ID_CEC-22-9320|ST_1|CODE_09015|SX_M|RISK_2|AGE_37|SES_1|SCO_2|CD4_1|DRUG_0|MET_NA|APP_0|RES_1|REC_0|VEN_0|CL_462|NAT_mex|2022-10-17"
      ],
      "attributes":[
        "BULK"
      ]
    },
    {
      "source":986,
      "target":989,
      "directed":false,
      "length":0.00921687,
      "support":0.0,
      "removed":false,
      "sequences":[
        "ID_CEC-21-4253|ST_1|CODE_09007|SX_M|RISK_3|AGE_22|SES_2|SCO_2|CD4_1|DRUG_0|MET_NA|APP_1|RES_1|REC_0|VEN_0|CL_462|NAT_mex|2021-07-09",
        "ID_CEC-22-9321|ST_1|CODE_09013|SX_F|RISK_1|AGE_34|SES_1|SCO_3|CD4_1|DRUG_0|MET_NA|APP_0|RES_1|REC_0|VEN_0|CL_462|NAT_mex|2022-10-17"
      ],
      "attributes":[
        "BULK"
      ]
    },
    {
      "source":1728,
      "target":1729,
      "directed":false,
      "length":0.000704841,
      "support":0.0,
      "removed":false,
      "sequences":[
        "ID_CEC-21-4267|ST_1|CODE_09014|SX_M|RISK_2|AGE_35|SES_1|SCO_3|CD4_3|DRUG_1|MET_NA|APP_0|RES_5|REC_1|VEN_0|CL_516|NAT_mex|2021-07-12",
        "ID_CEC-22-8104|ST_1|CODE_09007|SX_F|RISK_4|AGE_34|SES_1|SCO_3|CD4_2|DRUG_1|MET_NA|APP_1|RES_5|REC_0|VEN_1|CL_516|NAT_mex|2022-06-28"
      ],
      "attributes":[
        "BULK"
      ]
    },
    {
      "source":1728,
      "target":1731,
      "directed":false,
      "length":0.00423833,
      "support":0.0,
      "removed":false,
      "sequences":[
        "ID_CEC-21-4267|ST_1|CODE_09014|SX_M|RISK_2|AGE_35|SES_1|SCO_3|CD4_3|DRUG_1|MET_NA|APP_0|RES_5|REC_1|VEN_0|CL_516|NAT_mex|2021-07-12",
        "ID_CEC-22-8341|ST_1|CODE_09006|SX_M|RISK_2|AGE_37|SES_1|SCO_2|CD4_1|DRUG_1|MET_NA|APP_0|RES_5|REC_0|VEN_0|CL_516|NAT_mex|2022-07-18"
      ],
      "attributes":[
        "BULK"
      ]
    },
    {
      "source":1728,
      "target":1730,
      "directed":false,
      "length":0.0014103,
      "support":0.0,
      "removed":false,
      "sequences":[
        "ID_CEC-21-4267|ST_1|CODE_09014|SX_M|RISK_2|AGE_35|SES_1|SCO_3|CD4_3|DRUG_1|MET_NA|APP_0|RES_5|REC_1|VEN_0|CL_516|NAT_mex|2021-07-12",
        "ID_CEC-22-8668|ST_2|CODE_15057|SX_M|RISK_3|AGE_31|SES_2|SCO_3|CD4_2|DRUG_1|MET_NA|APP_1|RES_5|REC_0|VEN_0|CL_516|NAT_mex|2022-08-18"
      ],
      "attributes":[
        "BULK"
      ]
    },
    {
      "source":2227,
      "target":2228,
      "directed":false,
      "length":0.00923227,
      "support":0.0,
      "removed":false,
      "sequences":[
        "ID_CEC-21-4269|ST_1|CODE_09008|SX_M|RISK_3|AGE_41|SES_2|SCO_3|CD4_2|DRUG_1|MET_NA|APP_0|RES_2|REC_0|VEN_0|CL_658|NAT_mex|2021-07-12",
        "ID_CEC-22-6984|ST_1|CODE_09015|SX_M|RISK_3|AGE_38|SES_2|SCO_3|CD4_1|DRUG_1|MET_NA|APP_0|RES_2|REC_0|VEN_1|CL_658|NAT_mex|2022-03-29"
      ],
      "attributes":[
        "BULK"
      ]
    },
    {
      "source":2227,
      "target":2229,
      "directed":false,
      "length":0.00070411,
      "support":0.0,
      "removed":false,
      "sequences":[
        "ID_CEC-21-4269|ST_1|CODE_09008|SX_M|RISK_3|AGE_41|SES_2|SCO_3|CD4_2|DRUG_1|MET_NA|APP_0|RES_2|REC_0|VEN_0|CL_658|NAT_mex|2021-07-12",
        "ID_CEC-22-6994|ST_1|CODE_09007|SX_M|RISK_3|AGE_30|SES_2|SCO_3|CD4_2|DRUG_1|MET_NA|APP_1|RES_2|REC_0|VEN_1|CL_658|NAT_mex|2022-03-30"
      ],
      "attributes":[
        "BULK"
      ]
    },
    {
      "source":1982,
      "target":1981,
      "directed":false,
      "length":0.00637408,
      "support":0.0,
      "removed":false,
      "sequences":[
        "ID_CEC-21-4273|ST_1|CODE_09002|SX_F|RISK_4|AGE_31|SES_2|SCO_2|CD4_1|DRUG_0|MET_NA|APP_NA|RES_1|REC_0|VEN_NA|CL_469|NAT_mex|2021-07-12",
        "ID_CEC-21-5281|ST_2|CODE_15057|SX_M|RISK_3|AGE_27|SES_2|SCO_2|CD4_1|DRUG_0|MET_NA|APP_1|RES_1|REC_0|VEN_1|CL_469|NAT_mex|2021-10-20"
      ],
      "attributes":[
        "BULK"
      ]
    },
    {
      "source":361,
      "target":362,
      "directed":false,
      "length":0.00600588,
      "support":0.0,
      "removed":false,
      "sequences":[
        "ID_CEC-21-4278|ST_1|CODE_09004|SX_M|RISK_3|AGE_21|SES_1|SCO_2|CD4_1|DRUG_1|MET_NA|APP_1|RES_1|REC_0|VEN_0|CL_122|NAT_mex|2021-07-12",
        "ID_CEC-21-4353|ST_1|CODE_09004|SX_M|RISK_3|AGE_32|SES_2|SCO_3|CD4_2|DRUG_0|MET_NA|APP_1|RES_1|REC_0|VEN_0|CL_122|NAT_mex|2021-07-19"
      ],
      "attributes":[
        "BULK"
      ]
    },
    {
      "source":361,
      "target":363,
      "directed":false,
      "length":0.00707831,
      "support":0.0,
      "removed":false,
      "sequences":[
        "ID_CEC-21-4278|ST_1|CODE_09004|SX_M|RISK_3|AGE_21|SES_1|SCO_2|CD4_1|DRUG_1|MET_NA|APP_1|RES_1|REC_0|VEN_0|CL_122|NAT_mex|2021-07-12",
        "ID_CEC-21-5171|ST_1|CODE_09010|SX_M|RISK_3|AGE_20|SES_2|SCO_2|CD4_3|DRUG_1|MET_NA|APP_1|RES_1|REC_0|VEN_0|CL_122|NAT_mex|2021-10-11"
      ],
      "attributes":[
        "BULK"
      ]
    },
    {
      "source":361,
      "target":364,
      "directed":false,
      "length":0.00636009,
      "support":0.0,
      "removed":false,
      "sequences":[
        "ID_CEC-21-4278|ST_1|CODE_09004|SX_M|RISK_3|AGE_21|SES_1|SCO_2|CD4_1|DRUG_1|MET_NA|APP_1|RES_1|REC_0|VEN_0|CL_122|NAT_mex|2021-07-12",
        "ID_CEC-21-5554|ST_1|CODE_09006|SX_M|RISK_3|AGE_25|SES_1|SCO_3|CD4_1|DRUG_1|MET_NA|APP_0|RES_1|REC_0|VEN_0|CL_122|NAT_mex|2021-11-16"
      ],
      "attributes":[
        "BULK"
      ]
    },
    {
      "source":361,
      "target":365,
      "directed":false,
      "length":0.0067199,
      "support":0.0,
      "removed":false,
      "sequences":[
        "ID_CEC-21-4278|ST_1|CODE_09004|SX_M|RISK_3|AGE_21|SES_1|SCO_2|CD4_1|DRUG_1|MET_NA|APP_1|RES_1|REC_0|VEN_0|CL_122|NAT_mex|2021-07-12",
        "ID_CEC-22-7589|ST_1|CODE_09004|SX_M|RISK_3|AGE_28|SES_2|SCO_2|CD4_2|DRUG_1|MET_NA|APP_1|RES_1|REC_0|VEN_0|CL_122|NAT_mex|2022-05-19"
      ],
      "attributes":[
        "BULK"
      ]
    },
    {
      "source":361,
      "target":366,
      "directed":false,
      "length":0.00671827,
      "support":0.0,
      "removed":false,
      "sequences":[
        "ID_CEC-21-4278|ST_1|CODE_09004|SX_M|RISK_3|AGE_21|SES_1|SCO_2|CD4_1|DRUG_1|MET_NA|APP_1|RES_1|REC_0|VEN_0|CL_122|NAT_mex|2021-07-12",
        "ID_CEC-22-8085|ST_1|CODE_09004|SX_M|RISK_3|AGE_30|SES_1|SCO_3|CD4_2|DRUG_1|MET_NA|APP_1|RES_1|REC_1|VEN_0|CL_122|NAT_mex|2022-06-27"
      ],
      "attributes":[
        "BULK"
      ]
    },
    {
      "source":361,
      "target":367,
      "directed":false,
      "length":0.00885303,
      "support":0.0,
      "removed":false,
      "sequences":[
        "ID_CEC-21-4278|ST_1|CODE_09004|SX_M|RISK_3|AGE_21|SES_1|SCO_2|CD4_1|DRUG_1|MET_NA|APP_1|RES_1|REC_0|VEN_0|CL_122|NAT_mex|2021-07-12",
        "ID_CEC-22-9424|ST_1|CODE_09004|SX_M|RISK_3|AGE_21|SES_1|SCO_2|CD4_2|DRUG_0|MET_NA|APP_0|RES_1|REC_0|VEN_0|CL_122|NAT_mex|2022-10-27"
      ],
      "attributes":[
        "BULK"
      ]
    },
    {
      "source":1202,
      "target":1201,
      "directed":false,
      "length":0.00886429,
      "support":0.0,
      "removed":false,
      "sequences":[
        "ID_CEC-21-4282|ST_1|CODE_09003|SX_M|RISK_3|AGE_20|SES_2|SCO_2|CD4_2|DRUG_1|MET_NA|APP_1|RES_1|REC_1|VEN_0|CL_421|NAT_mex|2021-07-12",
        "ID_CEC-21-4655|ST_1|CODE_09002|SX_M|RISK_3|AGE_21|SES_1|SCO_2|CD4_2|DRUG_0|MET_NA|APP_1|RES_1|REC_0|VEN_1|CL_421|NAT_mex|2021-08-24"
      ],
      "attributes":[
        "BULK"
      ]
    },
    {
      "source":1202,
      "target":1200,
      "directed":false,
      "length":0.00743106,
      "support":0.0,
      "removed":false,
      "sequences":[
        "ID_CEC-21-4282|ST_1|CODE_09003|SX_M|RISK_3|AGE_20|SES_2|SCO_2|CD4_2|DRUG_1|MET_NA|APP_1|RES_1|REC_1|VEN_0|CL_421|NAT_mex|2021-07-12",
        "ID_CEC-22-9081|ST_1|CODE_09005|SX_M|RISK_3|AGE_32|SES_2|SCO_2|CD4_1|DRUG_1|MET_NA|APP_1|RES_1|REC_0|VEN_1|CL_421|NAT_mex|2022-09-26"
      ],
      "attributes":[
        "BULK"
      ]
    },
    {
      "source":3037,
      "target":3036,
      "directed":false,
      "length":0.0110001,
      "support":0.0,
      "removed":false,
      "sequences":[
        "ID_CEC-21-4285|ST_2|CODE_15033|SX_M|RISK_3|AGE_39|SES_1|SCO_3|CD4_1|DRUG_0|MET_NA|APP_1|RES_1|REC_0|VEN_1|CL_1058|NAT_mex|2021-07-12",
        "ID_CEC-22-7566|ST_2|CODE_15033|SX_M|RISK_3|AGE_32|SES_2|SCO_2|CD4_1|DRUG_1|MET_NA|APP_1|RES_1|REC_0|VEN_1|CL_1058|NAT_mex|2022-05-18"
      ],
      "attributes":[
        "BULK"
      ]
    },
    {
      "source":1732,
      "target":1733,
      "directed":false,
      "length":0.0135209,
      "support":0.0,
      "removed":false,
      "sequences":[
        "ID_CEC-21-4290|ST_1|CODE_09010|SX_M|RISK_3|AGE_20|SES_2|SCO_3|CD4_2|DRUG_0|MET_NA|APP_1|RES_1|REC_0|VEN_0|CL_1059|NAT_mex|2021-07-13",
        "ID_CEC-22-7880|ST_1|CODE_09011|SX_M|RISK_3|AGE_24|SES_2|SCO_2|CD4_2|DRUG_1|MET_1|APP_0|RES_1|REC_0|VEN_0|CL_NA|NAT_mex|2022-06-08"
      ],
      "attributes":[
        "BULK"
      ]
    },
    {
      "source":1732,
      "target":1734,
      "directed":false,
      "length":0.000351833,
      "support":0.0,
      "removed":false,
      "sequences":[
        "ID_CEC-21-4290|ST_1|CODE_09010|SX_M|RISK_3|AGE_20|SES_2|SCO_3|CD4_2|DRUG_0|MET_NA|APP_1|RES_1|REC_0|VEN_0|CL_1059|NAT_mex|2021-07-13",
        "ID_CEC-22-8080|ST_1|CODE_09015|SX_M|RISK_3|AGE_21|SES_2|SCO_2|CD4_2|DRUG_1|MET_NA|APP_1|RES_1|REC_0|VEN_0|CL_1059|NAT_mex|2022-06-27"
      ],
      "attributes":[
        "BULK"
      ]
    },
    {
      "source":2232,
      "target":2230,
      "directed":false,
      "length":0.00246783,
      "support":0.0,
      "removed":false,
      "sequences":[
        "ID_CEC-21-4292|ST_2|CODE_15033|SX_M|RISK_3|AGE_28|SES_1|SCO_2|CD4_2|DRUG_0|MET_NA|APP_1|RES_1|REC_0|VEN_0|CL_659|NAT_mex|2021-07-13",
        "ID_CEC-21-4417|ST_1|CODE_09005|SX_M|RISK_3|AGE_33|SES_2|SCO_3|CD4_1|DRUG_1|MET_NA|APP_1|RES_1|REC_0|VEN_1|CL_659|NAT_mex|2021-07-21"
      ],
      "attributes":[
        "BULK"
      ]
    },
    {
      "source":2232,
      "target":2231,
      "directed":false,
      "length":0.00709096,
      "support":0.0,
      "removed":false,
      "sequences":[
        "ID_CEC-21-4292|ST_2|CODE_15033|SX_M|RISK_3|AGE_28|SES_1|SCO_2|CD4_2|DRUG_0|MET_NA|APP_1|RES_1|REC_0|VEN_0|CL_659|NAT_mex|2021-07-13",
        "ID_CEC-21-4729|ST_2|CODE_15033|SX_M|RISK_3|AGE_23|SES_2|SCO_3|CD4_2|DRUG_1|MET_NA|APP_1|RES_1|REC_0|VEN_0|CL_659|NAT_mex|2021-09-01"
      ],
      "attributes":[
        "BULK"
      ]
    },
    {
      "source":3038,
      "target":3039,
      "directed":false,
      "length":0.0110032,
      "support":0.0,
      "removed":false,
      "sequences":[
        "ID_CEC-21-4297|ST_1|CODE_09012|SX_M|RISK_3|AGE_31|SES_1|SCO_2|CD4_1|DRUG_1|MET_NA|APP_0|RES_1|REC_0|VEN_0|CL_1060|NAT_mex|2021-07-13",
        "ID_CEC-21-4797|ST_1|CODE_09012|SX_M|RISK_3|AGE_28|SES_1|SCO_3|CD4_3|DRUG_1|MET_NA|APP_0|RES_1|REC_0|VEN_0|CL_1060|NAT_mex|2021-09-09"
      ],
      "attributes":[
        "BULK"
      ]
    },
    {
      "source":2233,
      "target":2234,
      "directed":false,
      "length":0.0135229,
      "support":0.0,
      "removed":false,
      "sequences":[
        "ID_CEC-21-4298|ST_2|CODE_15033|SX_M|RISK_3|AGE_21|SES_1|SCO_1|CD4_2|DRUG_1|MET_NA|APP_1|RES_1|REC_1|VEN_1|CL_473|NAT_mex|2021-07-13",
        "ID_CEC-22-6262|ST_2|CODE_15100|SX_M|RISK_2|AGE_25|SES_1|SCO_2|CD4_1|DRUG_NA|MET_NA|APP_NA|RES_1|REC_0|VEN_NA|CL_473|NAT_mex|2022-01-27"
      ],
      "attributes":[
        "BULK"
      ]
    },
    {
      "source":1226,
      "target":1228,
      "directed":false,
      "length":0.000703786,
      "support":0.0,
      "removed":false,
      "sequences":[
        "ID_CEC-21-4301|ST_1|CODE_09007|SX_M|RISK_3|AGE_39|SES_1|SCO_2|CD4_2|DRUG_0|MET_NA|APP_0|RES_1|REC_1|VEN_1|CL_31|NAT_mex|2021-07-12",
        "ID_CEC-22-6398|ST_1|CODE_09007|SX_M|RISK_3|AGE_31|SES_1|SCO_3|CD4_2|DRUG_1|MET_NA|APP_1|RES_1|REC_0|VEN_1|CL_31|NAT_mex|2022-02-08"
      ],
      "attributes":[
        "BULK"
      ]
    },
    {
      "source":1226,
      "target":1229,
      "directed":false,
      "length":0.0128048,
      "support":0.0,
      "removed":false,
      "sequences":[
        "ID_CEC-21-4301|ST_1|CODE_09007|SX_M|RISK_3|AGE_39|SES_1|SCO_2|CD4_2|DRUG_0|MET_NA|APP_0|RES_1|REC_1|VEN_1|CL_31|NAT_mex|2021-07-12",
        "ID_CEC-22-9677|ST_1|CODE_09014|SX_M|RISK_NA|AGE_29|SES_NA|SCO_3|CD4_1|DRUG_NA|MET_NA|APP_NA|RES_1|REC_0|VEN_NA|CL_31|NAT_mex|2022-11-25"
      ],
      "attributes":[
        "BULK"
      ]
    },
    {
      "source":1316,
      "target":1317,
      "directed":false,
      "length":0.011715,
      "support":0.0,
      "removed":false,
      "sequences":[
        "ID_CEC-21-4307|ST_1|CODE_09007|SX_M|RISK_3|AGE_20|SES_2|SCO_2|CD4_1|DRUG_0|MET_NA|APP_1|RES_1|REC_0|VEN_1|CL_405|NAT_mex|2021-07-14",
        "ID_CEC-21-4926|ST_2|CODE_15033|SX_M|RISK_3|AGE_27|SES_1|SCO_3|CD4_1|DRUG_0|MET_NA|APP_0|RES_1|REC_0|VEN_0|CL_405|NAT_mex|2021-09-22"
      ],
      "attributes":[
        "BULK"
      ]
    },
    {
      "source":1316,
      "target":1318,
      "directed":false,
      "length":0.0135011,
      "support":0.0,
      "removed":false,
      "sequences":[
        "ID_CEC-21-4307|ST_1|CODE_09007|SX_M|RISK_3|AGE_20|SES_2|SCO_2|CD4_1|DRUG_0|MET_NA|APP_1|RES_1|REC_0|VEN_1|CL_405|NAT_mex|2021-07-14",
        "ID_CEC-21-5665|ST_1|CODE_09009|SX_M|RISK_3|AGE_20|SES_2|SCO_2|CD4_2|DRUG_1|MET_NA|APP_1|RES_1|REC_0|VEN_1|CL_405|NAT_mex|2021-11-22"
      ],
      "attributes":[
        "BULK"
      ]
    },
    {
      "source":2053,
      "target":2054,
      "directed":false,
      "length":0.00317655,
      "support":0.0,
      "removed":false,
      "sequences":[
        "ID_CEC-21-4308|ST_1|CODE_09007|SX_M|RISK_3|AGE_27|SES_1|SCO_2|CD4_2|DRUG_0|MET_NA|APP_0|RES_2|REC_0|VEN_0|CL_606|NAT_mex|2021-07-14",
        "ID_CEC-22-6759|ST_2|CODE_15031|SX_M|RISK_3|AGE_19|SES_2|SCO_2|CD4_1|DRUG_1|MET_NA|APP_1|RES_2|REC_0|VEN_0|CL_606|NAT_mex|2022-03-11"
      ],
      "attributes":[
        "BULK"
      ]
    },
    {
      "source":1547,
      "target":1546,
      "directed":false,
      "length":0.00352754,
      "support":0.0,
      "removed":false,
      "sequences":[
        "ID_CEC-21-4312|ST_1|CODE_09003|SX_M|RISK_3|AGE_24|SES_1|SCO_2|CD4_2|DRUG_0|MET_NA|APP_0|RES_1|REC_0|VEN_0|CL_827|NAT_mex|2021-07-14",
        "ID_CEC-22-9860|ST_1|CODE_09008|SX_M|RISK_2|AGE_31|SES_1|SCO_3|CD4_2|DRUG_0|MET_NA|APP_0|RES_1|REC_0|VEN_0|CL_827|NAT_mex|2022-12-13"
      ],
      "attributes":[
        "BULK"
      ]
    },
    {
      "source":1063,
      "target":1064,
      "directed":false,
      "length":0.00458921,
      "support":0.0,
      "removed":false,
      "sequences":[
        "ID_CEC-21-4316|ST_2|CODE_15104|SX_M|RISK_3|AGE_28|SES_1|SCO_2|CD4_1|DRUG_0|MET_NA|APP_0|RES_2|REC_0|VEN_1|CL_429|NAT_mex|2021-07-14",
        "ID_CEC-21-5714|ST_2|CODE_15104|SX_M|RISK_3|AGE_22|SES_2|SCO_2|CD4_1|DRUG_0|MET_NA|APP_1|RES_1|REC_0|VEN_1|CL_429|NAT_mex|2021-11-26"
      ],
      "attributes":[
        "BULK"
      ]
    },
    {
      "source":1063,
      "target":1065,
      "directed":false,
      "length":0.0031741,
      "support":0.0,
      "removed":false,
      "sequences":[
        "ID_CEC-21-4316|ST_2|CODE_15104|SX_M|RISK_3|AGE_28|SES_1|SCO_2|CD4_1|DRUG_0|MET_NA|APP_0|RES_2|REC_0|VEN_1|CL_429|NAT_mex|2021-07-14",
        "ID_CEC-22-7024|ST_1|CODE_07106|SX_M|RISK_3|AGE_31|SES_1|SCO_3|CD4_1|DRUG_1|MET_1|APP_0|RES_2|REC_0|VEN_1|CL_429|NAT_mex|2022-03-31"
      ],
      "attributes":[
        "BULK"
      ]
    },
    {
      "source":1063,
      "target":1066,
      "directed":false,
      "length":0.00246786,
      "support":0.0,
      "removed":false,
      "sequences":[
        "ID_CEC-21-4316|ST_2|CODE_15104|SX_M|RISK_3|AGE_28|SES_1|SCO_2|CD4_1|DRUG_0|MET_NA|APP_0|RES_2|REC_0|VEN_1|CL_429|NAT_mex|2021-07-14",
        "ID_CEC-22-8403|ST_2|CODE_15033|SX_M|RISK_NA|AGE_26|SES_NA|SCO_NA|CD4_1|DRUG_NA|MET_NA|APP_NA|RES_2|REC_0|VEN_NA|CL_429|NAT_NA|2022-07-21"
      ],
      "attributes":[
        "BULK"
      ]
    },
    {
      "source":1063,
      "target":1067,
      "directed":false,
      "length":0.00140813,
      "support":0.0,
      "removed":false,
      "sequences":[
        "ID_CEC-21-4316|ST_2|CODE_15104|SX_M|RISK_3|AGE_28|SES_1|SCO_2|CD4_1|DRUG_0|MET_NA|APP_0|RES_2|REC_0|VEN_1|CL_429|NAT_mex|2021-07-14",
        "ID_CEC-22-9131|ST_1|CODE_09013|SX_M|RISK_NA|AGE_32|SES_NA|SCO_NA|CD4_2|DRUG_NA|MET_NA|APP_NA|RES_2|REC_1|VEN_NA|CL_429|NAT_NA|2022-09-28"
      ],
      "attributes":[
        "BULK"
      ]
    },
    {
      "source":2201,
      "target":2202,
      "directed":false,
      "length":0.00140855,
      "support":0.0,
      "removed":false,
      "sequences":[
        "ID_CEC-21-4319|ST_2|CODE_15070|SX_M|RISK_3|AGE_23|SES_1|SCO_2|CD4_1|DRUG_1|MET_NA|APP_1|RES_1|REC_0|VEN_1|CL_650|NAT_mex|2021-07-14",
        "ID_CEC-21-5830|ST_2|CODE_15058|SX_M|RISK_3|AGE_21|SES_1|SCO_2|CD4_1|DRUG_1|MET_NA|APP_1|RES_1|REC_0|VEN_0|CL_650|NAT_mex|2021-12-06"
      ],
      "attributes":[
        "BULK"
      ]
    },
    {
      "source":948,
      "target":949,
      "directed":false,
      "length":0.0077918,
      "support":0.0,
      "removed":false,
      "sequences":[
        "ID_CEC-21-4323|ST_2|CODE_15025|SX_M|RISK_2|AGE_24|SES_1|SCO_2|CD4_1|DRUG_NA|MET_NA|APP_NA|RES_1|REC_0|VEN_NA|CL_356|NAT_mex|2021-07-14",
        "ID_CEC-21-5329|ST_2|CODE_15025|SX_M|RISK_2|AGE_45|SES_1|SCO_2|CD4_1|DRUG_1|MET_NA|APP_0|RES_1|REC_0|VEN_0|CL_356|NAT_mex|2021-10-25"
      ],
      "attributes":[
        "BULK"
      ]
    },
    {
      "source":948,
      "target":950,
      "directed":false,
      "length":0.0137212,
      "support":0.0,
      "removed":false,
      "sequences":[
        "ID_CEC-21-4323|ST_2|CODE_15025|SX_M|RISK_2|AGE_24|SES_1|SCO_2|CD4_1|DRUG_NA|MET_NA|APP_NA|RES_1|REC_0|VEN_NA|CL_356|NAT_mex|2021-07-14",
        "ID_CEC-22-6458|ST_1|CODE_09007|SX_M|RISK_NA|AGE_31|SES_1|SCO_NA|CD4_1|DRUG_NA|MET_NA|APP_0|RES_1|REC_0|VEN_NA|CL_356|NAT_mex|2022-02-14"
      ],
      "attributes":[
        "BULK"
      ]
    },
    {
      "source":948,
      "target":951,
      "directed":false,
      "length":0.00672486,
      "support":0.0,
      "removed":false,
      "sequences":[
        "ID_CEC-21-4323|ST_2|CODE_15025|SX_M|RISK_2|AGE_24|SES_1|SCO_2|CD4_1|DRUG_NA|MET_NA|APP_NA|RES_1|REC_0|VEN_NA|CL_356|NAT_mex|2021-07-14",
        "ID_CEC-22-7087|ST_1|CODE_09011|SX_FT|RISK_4|AGE_41|SES_1|SCO_1|CD4_1|DRUG_1|MET_NA|APP_1|RES_1|REC_0|VEN_1|CL_356|NAT_mex|2022-04-06"
      ],
      "attributes":[
        "BULK"
      ]
    },
    {
      "source":948,
      "target":952,
      "directed":false,
      "length":0.00458667,
      "support":0.0,
      "removed":false,
      "sequences":[
        "ID_CEC-21-4323|ST_2|CODE_15025|SX_M|RISK_2|AGE_24|SES_1|SCO_2|CD4_1|DRUG_NA|MET_NA|APP_NA|RES_1|REC_0|VEN_NA|CL_356|NAT_mex|2021-07-14",
        "ID_CEC-22-7321|ST_2|CODE_15122|SX_M|RISK_3|AGE_36|SES_1|SCO_2|CD4_1|DRUG_1|MET_NA|APP_1|RES_1|REC_0|VEN_1|CL_356|NAT_mex|2022-04-28"
      ],
      "attributes":[
        "BULK"
      ]
    },
    {
      "source":2236,
      "target":2237,
      "directed":false,
      "length":0.0101115,
      "support":0.0,
      "removed":false,
      "sequences":[
        "ID_CEC-21-4326|ST_1|CODE_09012|SX_M|RISK_3|AGE_32|SES_2|SCO_3|CD4_2|DRUG_1|MET_NA|APP_1|RES_1|REC_0|VEN_1|CL_660|NAT_mex|2021-07-15",
        "ID_CEC-21-4570|ST_1|CODE_09010|SX_M|RISK_3|AGE_28|SES_1|SCO_2|CD4_1|DRUG_0|MET_NA|APP_1|RES_1|REC_0|VEN_0|CL_660|NAT_mex|2021-08-13"
      ],
      "attributes":[
        "BULK"
      ]
    },
    {
      "source":2236,
      "target":2238,
      "directed":false,
      "length":0.0136906,
      "support":0.0,
      "removed":false,
      "sequences":[
        "ID_CEC-21-4326|ST_1|CODE_09012|SX_M|RISK_3|AGE_32|SES_2|SCO_3|CD4_2|DRUG_1|MET_NA|APP_1|RES_1|REC_0|VEN_1|CL_660|NAT_mex|2021-07-15",
        "ID_CEC-21-4571|ST_1|CODE_09010|SX_M|RISK_3|AGE_29|SES_2|SCO_3|CD4_1|DRUG_0|MET_NA|APP_0|RES_1|REC_0|VEN_0|CL_660|NAT_mex|2021-08-13"
      ],
      "attributes":[
        "BULK"
      ]
    },
    {
      "source":2239,
      "target":2240,
      "directed":false,
      "length":0.0124261,
      "support":0.0,
      "removed":false,
      "sequences":[
        "ID_CEC-21-4336|ST_1|CODE_09005|SX_M|RISK_3|AGE_31|SES_2|SCO_3|CD4_3|DRUG_1|MET_NA|APP_1|RES_1|REC_1|VEN_1|CL_661|NAT_mex|2021-07-14",
        "ID_CEC-21-5405|ST_1|CODE_09005|SX_M|RISK_NA|AGE_27|SES_NA|SCO_NA|CD4_1|DRUG_NA|MET_NA|APP_NA|RES_1|REC_0|VEN_NA|CL_661|NAT_NA|2021-10-29"
      ],
      "attributes":[
        "BULK"
      ]
    },
    {
      "source":2239,
      "target":2241,
      "directed":false,
      "length":0.0060045,
      "support":0.0,
      "removed":false,
      "sequences":[
        "ID_CEC-21-4336|ST_1|CODE_09005|SX_M|RISK_3|AGE_31|SES_2|SCO_3|CD4_3|DRUG_1|MET_NA|APP_1|RES_1|REC_1|VEN_1|CL_661|NAT_mex|2021-07-14",
        "ID_CEC-22-6360|ST_1|CODE_09003|SX_M|RISK_3|AGE_27|SES_2|SCO_2|CD4_1|DRUG_1|MET_NA|APP_0|RES_1|REC_0|VEN_1|CL_661|NAT_mex|2022-02-02"
      ],
      "attributes":[
        "BULK"
      ]
    },
    {
      "source":857,
      "target":858,
      "directed":false,
      "length":0.000351834,
      "support":0.0,
      "removed":false,
      "sequences":[
        "ID_CEC-21-4340|ST_1|CODE_09012|SX_M|RISK_3|AGE_35|SES_2|SCO_3|CD4_2|DRUG_1|MET_NA|APP_0|RES_1|REC_0|VEN_0|CL_97|NAT_mex|2021-07-16",
        "ID_CEC-21-4435|ST_1|CODE_09010|SX_M|RISK_3|AGE_24|SES_2|SCO_3|CD4_1|DRUG_1|MET_NA|APP_0|RES_1|REC_0|VEN_0|CL_97|NAT_mex|2021-08-02"
      ],
      "attributes":[
        "BULK"
      ]
    },
    {
      "source":857,
      "target":860,
      "directed":false,
      "length":0.0138814,
      "support":0.0,
      "removed":false,
      "sequences":[
        "ID_CEC-21-4340|ST_1|CODE_09012|SX_M|RISK_3|AGE_35|SES_2|SCO_3|CD4_2|DRUG_1|MET_NA|APP_0|RES_1|REC_0|VEN_0|CL_97|NAT_mex|2021-07-16",
        "ID_CEC-21-5482|ST_1|CODE_09015|SX_M|RISK_3|AGE_36|SES_2|SCO_3|CD4_3|DRUG_1|MET_NA|APP_1|RES_2|REC_0|VEN_0|CL_97|NAT_mex|2021-11-08"
      ],
      "attributes":[
        "BULK"
      ]
    },
    {
      "source":857,
      "target":859,
      "directed":false,
      "length":0.00601208,
      "support":0.0,
      "removed":false,
      "sequences":[
        "ID_CEC-21-4340|ST_1|CODE_09012|SX_M|RISK_3|AGE_35|SES_2|SCO_3|CD4_2|DRUG_1|MET_NA|APP_0|RES_1|REC_0|VEN_0|CL_97|NAT_mex|2021-07-16",
        "ID_CEC-22-7845|ST_1|CODE_09007|SX_M|RISK_3|AGE_30|SES_2|SCO_2|CD4_2|DRUG_1|MET_NA|APP_0|RES_1|REC_0|VEN_0|CL_97|NAT_mex|2022-06-06"
      ],
      "attributes":[
        "BULK"
      ]
    },
    {
      "source":560,
      "target":568,
      "directed":false,
      "length":0.00976126,
      "support":0.0,
      "removed":false,
      "sequences":[
        "ID_CEC-21-4345|ST_1|CODE_09008|SX_M|RISK_3|AGE_25|SES_1|SCO_2|CD4_2|DRUG_0|MET_NA|APP_0|RES_1|REC_0|VEN_0|CL_134|NAT_mex|2021-07-16",
        "ID_CEC-21-4601|ST_1|CODE_09015|SX_M|RISK_3|AGE_39|SES_2|SCO_3|CD4_1|DRUG_0|MET_NA|APP_0|RES_1|REC_0|VEN_0|CL_134|NAT_mex|2021-08-18"
      ],
      "attributes":[
        "BULK"
      ]
    },
    {
      "source":560,
      "target":565,
      "directed":false,
      "length":0.0120838,
      "support":0.0,
      "removed":false,
      "sequences":[
        "ID_CEC-21-4345|ST_1|CODE_09008|SX_M|RISK_3|AGE_25|SES_1|SCO_2|CD4_2|DRUG_0|MET_NA|APP_0|RES_1|REC_0|VEN_0|CL_134|NAT_mex|2021-07-16",
        "ID_CEC-22-6379|ST_1|CODE_07106|SX_M|RISK_3|AGE_32|SES_2|SCO_3|CD4_1|DRUG_0|MET_NA|APP_1|RES_1|REC_0|VEN_0|CL_134|NAT_mex|2022-02-08"
      ],
      "attributes":[
        "BULK"
      ]
    },
    {
      "source":560,
      "target":561,
      "directed":false,
      "length":0.00495248,
      "support":0.0,
      "removed":false,
      "sequences":[
        "ID_CEC-21-4345|ST_1|CODE_09008|SX_M|RISK_3|AGE_25|SES_1|SCO_2|CD4_2|DRUG_0|MET_NA|APP_0|RES_1|REC_0|VEN_0|CL_134|NAT_mex|2021-07-16",
        "ID_CEC-22-7421|ST_1|CODE_09012|SX_M|RISK_3|AGE_22|SES_1|SCO_2|CD4_2|DRUG_1|MET_NA|APP_0|RES_1|REC_0|VEN_0|CL_134|NAT_mex|2022-05-09"
      ],
      "attributes":[
        "BULK"
      ]
    },
    {
      "source":560,
      "target":563,
      "directed":false,
      "length":0.0063727,
      "support":0.0,
      "removed":false,
      "sequences":[
        "ID_CEC-21-4345|ST_1|CODE_09008|SX_M|RISK_3|AGE_25|SES_1|SCO_2|CD4_2|DRUG_0|MET_NA|APP_0|RES_1|REC_0|VEN_0|CL_134|NAT_mex|2021-07-16",
        "ID_CEC-22-7866|ST_1|CODE_09003|SX_M|RISK_3|AGE_24|SES_2|SCO_3|CD4_2|DRUG_1|MET_NA|APP_1|RES_1|REC_0|VEN_0|CL_134|NAT_mex|2022-06-07"
      ],
      "attributes":[
        "BULK"
      ]
    },
    {
      "source":95,
      "target":96,
      "directed":false,
      "length":0.00993746,
      "support":0.0,
      "removed":false,
      "sequences":[
        "ID_CEC-21-4346|ST_1|CODE_09015|SX_M|RISK_3|AGE_34|SES_2|SCO_3|CD4_2|DRUG_1|MET_NA|APP_1|RES_1|REC_0|VEN_1|CL_16|NAT_mex|2021-07-16",
        "ID_CEC-21-4473|ST_1|CODE_09007|SX_M|RISK_3|AGE_29|SES_2|SCO_3|CD4_2|DRUG_1|MET_1|APP_1|RES_1|REC_0|VEN_1|CL_16|NAT_mex|2021-08-05"
      ],
      "attributes":[
        "BULK"
      ]
    },
    {
      "source":95,
      "target":98,
      "directed":false,
      "length":0.0124483,
      "support":0.0,
      "removed":false,
      "sequences":[
        "ID_CEC-21-4346|ST_1|CODE_09015|SX_M|RISK_3|AGE_34|SES_2|SCO_3|CD4_2|DRUG_1|MET_NA|APP_1|RES_1|REC_0|VEN_1|CL_16|NAT_mex|2021-07-16",
        "ID_CEC-21-5821|ST_2|CODE_15033|SX_M|RISK_3|AGE_18|SES_2|SCO_2|CD4_1|DRUG_1|MET_NA|APP_1|RES_1|REC_0|VEN_1|CL_16|NAT_mex|2021-12-06"
      ],
      "attributes":[
        "BULK"
      ]
    },
    {
      "source":95,
      "target":101,
      "directed":false,
      "length":0.00779188,
      "support":0.0,
      "removed":false,
      "sequences":[
        "ID_CEC-21-4346|ST_1|CODE_09015|SX_M|RISK_3|AGE_34|SES_2|SCO_3|CD4_2|DRUG_1|MET_NA|APP_1|RES_1|REC_0|VEN_1|CL_16|NAT_mex|2021-07-16",
        "ID_CEC-22-6272|ST_1|CODE_09005|SX_M|RISK_3|AGE_28|SES_1|SCO_3|CD4_2|DRUG_1|MET_NA|APP_0|RES_1|REC_0|VEN_0|CL_16|NAT_mex|2022-01-27"
      ],
      "attributes":[
        "BULK"
      ]
    },
    {
      "source":95,
      "target":102,
      "directed":false,
      "length":0.00885873,
      "support":0.0,
      "removed":false,
      "sequences":[
        "ID_CEC-21-4346|ST_1|CODE_09015|SX_M|RISK_3|AGE_34|SES_2|SCO_3|CD4_2|DRUG_1|MET_NA|APP_1|RES_1|REC_0|VEN_1|CL_16|NAT_mex|2021-07-16",
        "ID_CEC-22-6926|ST_1|CODE_09014|SX_M|RISK_NA|AGE_28|SES_NA|SCO_NA|CD4_2|DRUG_NA|MET_NA|APP_NA|RES_1|REC_0|VEN_NA|CL_16|NAT_NA|2022-03-24"
      ],
      "attributes":[
        "BULK"
      ]
    },
    {
      "source":95,
      "target":103,
      "directed":false,
      "length":0.0120933,
      "support":0.0,
      "removed":false,
      "sequences":[
        "ID_CEC-21-4346|ST_1|CODE_09015|SX_M|RISK_3|AGE_34|SES_2|SCO_3|CD4_2|DRUG_1|MET_NA|APP_1|RES_1|REC_0|VEN_1|CL_16|NAT_mex|2021-07-16",
        "ID_CEC-22-7088|ST_2|CODE_15121|SX_M|RISK_3|AGE_24|SES_2|SCO_2|CD4_1|DRUG_1|MET_NA|APP_1|RES_1|REC_0|VEN_1|CL_16|NAT_mex|2022-04-06"
      ],
      "attributes":[
        "BULK"
      ]
    },
    {
      "source":95,
      "target":106,
      "directed":false,
      "length":0.00814661,
      "support":0.0,
      "removed":false,
      "sequences":[
        "ID_CEC-21-4346|ST_1|CODE_09015|SX_M|RISK_3|AGE_34|SES_2|SCO_3|CD4_2|DRUG_1|MET_NA|APP_1|RES_1|REC_0|VEN_1|CL_16|NAT_mex|2021-07-16",
        "ID_CEC-22-9289|ST_1|CODE_09005|SX_M|RISK_NA|AGE_22|SES_NA|SCO_NA|CD4_2|DRUG_NA|MET_NA|APP_NA|RES_1|REC_0|VEN_NA|CL_16|NAT_NA|2022-10-13"
      ],
      "attributes":[
        "BULK"
      ]
    },
    {
      "source":362,
      "target":363,
      "directed":false,
      "length":0.00565377,
      "support":0.0,
      "removed":false,
      "sequences":[
        "ID_CEC-21-4353|ST_1|CODE_09004|SX_M|RISK_3|AGE_32|SES_2|SCO_3|CD4_2|DRUG_0|MET_NA|APP_1|RES_1|REC_0|VEN_0|CL_122|NAT_mex|2021-07-19",
        "ID_CEC-21-5171|ST_1|CODE_09010|SX_M|RISK_3|AGE_20|SES_2|SCO_2|CD4_3|DRUG_1|MET_NA|APP_1|RES_1|REC_0|VEN_0|CL_122|NAT_mex|2021-10-11"
      ],
      "attributes":[
        "BULK"
      ]
    },
    {
      "source":362,
      "target":364,
      "directed":false,
      "length":0.00282064,
      "support":0.0,
      "removed":false,
      "sequences":[
        "ID_CEC-21-4353|ST_1|CODE_09004|SX_M|RISK_3|AGE_32|SES_2|SCO_3|CD4_2|DRUG_0|MET_NA|APP_1|RES_1|REC_0|VEN_0|CL_122|NAT_mex|2021-07-19",
        "ID_CEC-21-5554|ST_1|CODE_09006|SX_M|RISK_3|AGE_25|SES_1|SCO_3|CD4_1|DRUG_1|MET_NA|APP_0|RES_1|REC_0|VEN_0|CL_122|NAT_mex|2021-11-16"
      ],
      "attributes":[
        "BULK"
      ]
    },
    {
      "source":362,
      "target":365,
      "directed":false,
      "length":0.00530079,
      "support":0.0,
      "removed":false,
      "sequences":[
        "ID_CEC-21-4353|ST_1|CODE_09004|SX_M|RISK_3|AGE_32|SES_2|SCO_3|CD4_2|DRUG_0|MET_NA|APP_1|RES_1|REC_0|VEN_0|CL_122|NAT_mex|2021-07-19",
        "ID_CEC-22-7589|ST_1|CODE_09004|SX_M|RISK_3|AGE_28|SES_2|SCO_2|CD4_2|DRUG_1|MET_NA|APP_1|RES_1|REC_0|VEN_0|CL_122|NAT_mex|2022-05-19"
      ],
      "attributes":[
        "BULK"
      ]
    },
    {
      "source":362,
      "target":366,
      "directed":false,
      "length":0.00388435,
      "support":0.0,
      "removed":false,
      "sequences":[
        "ID_CEC-21-4353|ST_1|CODE_09004|SX_M|RISK_3|AGE_32|SES_2|SCO_3|CD4_2|DRUG_0|MET_NA|APP_1|RES_1|REC_0|VEN_0|CL_122|NAT_mex|2021-07-19",
        "ID_CEC-22-8085|ST_1|CODE_09004|SX_M|RISK_3|AGE_30|SES_1|SCO_3|CD4_2|DRUG_1|MET_NA|APP_1|RES_1|REC_1|VEN_0|CL_122|NAT_mex|2022-06-27"
      ],
      "attributes":[
        "BULK"
      ]
    },
    {
      "source":362,
      "target":367,
      "directed":false,
      "length":0.00565678,
      "support":0.0,
      "removed":false,
      "sequences":[
        "ID_CEC-21-4353|ST_1|CODE_09004|SX_M|RISK_3|AGE_32|SES_2|SCO_3|CD4_2|DRUG_0|MET_NA|APP_1|RES_1|REC_0|VEN_0|CL_122|NAT_mex|2021-07-19",
        "ID_CEC-22-9424|ST_1|CODE_09004|SX_M|RISK_3|AGE_21|SES_1|SCO_2|CD4_2|DRUG_0|MET_NA|APP_0|RES_1|REC_0|VEN_0|CL_122|NAT_mex|2022-10-27"
      ],
      "attributes":[
        "BULK"
      ]
    },
    {
      "source":1291,
      "target":1292,
      "directed":false,
      "length":0.00565757,
      "support":0.0,
      "removed":false,
      "sequences":[
        "ID_CEC-21-4361|ST_1|CODE_09007|SX_M|RISK_3|AGE_20|SES_2|SCO_2|CD4_2|DRUG_1|MET_NA|APP_1|RES_2|REC_0|VEN_1|CL_498|NAT_mex|2021-07-19",
        "ID_CEC-22-7338|ST_1|CODE_07106|SX_M|RISK_3|AGE_36|SES_1|SCO_2|CD4_1|DRUG_0|MET_NA|APP_1|RES_2|REC_0|VEN_1|CL_498|NAT_mex|2022-04-29"
      ],
      "attributes":[
        "BULK"
      ]
    },
    {
      "source":1360,
      "target":1361,
      "directed":false,
      "length":0.0106533,
      "support":0.0,
      "removed":false,
      "sequences":[
        "ID_CEC-21-4369|ST_2|CODE_15031|SX_M|RISK_3|AGE_23|SES_2|SCO_2|CD4_1|DRUG_0|MET_NA|APP_0|RES_1|REC_0|VEN_0|CL_517|NAT_mex|2021-07-19",
        "ID_CEC-21-5731|ST_2|CODE_15031|SX_M|RISK_3|AGE_22|SES_1|SCO_2|CD4_1|DRUG_0|MET_NA|APP_1|RES_1|REC_0|VEN_0|CL_517|NAT_mex|2021-11-29"
      ],
      "attributes":[
        "BULK"
      ]
    },
    {
      "source":1360,
      "target":1364,
      "directed":false,
      "length":0.01101,
      "support":0.0,
      "removed":false,
      "sequences":[
        "ID_CEC-21-4369|ST_2|CODE_15031|SX_M|RISK_3|AGE_23|SES_2|SCO_2|CD4_1|DRUG_0|MET_NA|APP_0|RES_1|REC_0|VEN_0|CL_517|NAT_mex|2021-07-19",
        "ID_CEC-22-9219|ST_2|CODE_15029|SX_M|RISK_3|AGE_27|SES_2|SCO_3|CD4_2|DRUG_1|MET_NA|APP_1|RES_1|REC_0|VEN_1|CL_517|NAT_mex|2022-10-06"
      ],
      "attributes":[
        "BULK"
      ]
    },
    {
      "source":1608,
      "target":1609,
      "directed":false,
      "length":0.00352941,
      "support":0.0,
      "removed":false,
      "sequences":[
        "ID_CEC-21-4373|ST_1|CODE_09016|SX_M|RISK_3|AGE_31|SES_2|SCO_3|CD4_2|DRUG_0|MET_NA|APP_0|RES_1|REC_0|VEN_0|CL_447|NAT_mex|2021-07-20",
        "ID_CEC-22-7501|ST_2|CODE_15081|SX_M|RISK_3|AGE_48|SES_1|SCO_3|CD4_2|DRUG_1|MET_NA|APP_1|RES_1|REC_0|VEN_0|CL_447|NAT_mex|2022-05-13"
      ],
      "attributes":[
        "BULK"
      ]
    },
    {
      "source":1608,
      "target":1610,
      "directed":false,
      "length":0.00743808,
      "support":0.0,
      "removed":false,
      "sequences":[
        "ID_CEC-21-4373|ST_1|CODE_09016|SX_M|RISK_3|AGE_31|SES_2|SCO_3|CD4_2|DRUG_0|MET_NA|APP_0|RES_1|REC_0|VEN_0|CL_447|NAT_mex|2021-07-20",
        "ID_CEC-22-8217|ST_2|CODE_15030|SX_M|RISK_3|AGE_41|SES_2|SCO_3|CD4_2|DRUG_1|MET_NA|APP_0|RES_1|REC_0|VEN_0|CL_447|NAT_mex|2022-07-06"
      ],
      "attributes":[
        "BULK"
      ]
    },
    {
      "source":753,
      "target":754,
      "directed":false,
      "length":0.00708389,
      "support":0.0,
      "removed":false,
      "sequences":[
        "ID_CEC-21-4377|ST_1|CODE_09010|SX_M|RISK_2|AGE_28|SES_2|SCO_3|CD4_1|DRUG_1|MET_NA|APP_1|RES_1|REC_0|VEN_1|CL_126|NAT_mex|2021-07-20",
        "ID_CEC-21-5354|ST_1|CODE_09010|SX_M|RISK_3|AGE_21|SES_2|SCO_3|CD4_1|DRUG_0|MET_NA|APP_1|RES_1|REC_0|VEN_0|CL_126|NAT_mex|2021-10-26"
      ],
      "attributes":[
        "BULK"
      ]
    },
    {
      "source":753,
      "target":755,
      "directed":false,
      "length":0.00105641,
      "support":0.0,
      "removed":false,
      "sequences":[
        "ID_CEC-21-4377|ST_1|CODE_09010|SX_M|RISK_2|AGE_28|SES_2|SCO_3|CD4_1|DRUG_1|MET_NA|APP_1|RES_1|REC_0|VEN_1|CL_126|NAT_mex|2021-07-20",
        "ID_CEC-22-6291|ST_1|CODE_09003|SX_M|RISK_3|AGE_19|SES_1|SCO_2|CD4_1|DRUG_0|MET_NA|APP_1|RES_1|REC_0|VEN_0|CL_126|NAT_mex|2022-01-28"
      ],
      "attributes":[
        "BULK"
      ]
    },
    {
      "source":753,
      "target":756,
      "directed":false,
      "length":0.00176092,
      "support":0.0,
      "removed":false,
      "sequences":[
        "ID_CEC-21-4377|ST_1|CODE_09010|SX_M|RISK_2|AGE_28|SES_2|SCO_3|CD4_1|DRUG_1|MET_NA|APP_1|RES_1|REC_0|VEN_1|CL_126|NAT_mex|2021-07-20",
        "ID_CEC-22-7204|ST_1|CODE_09010|SX_M|RISK_3|AGE_37|SES_2|SCO_2|CD4_1|DRUG_1|MET_1|APP_1|RES_1|REC_0|VEN_1|CL_126|NAT_mex|2022-04-20"
      ],
      "attributes":[
        "BULK"
      ]
    },
    {
      "source":753,
      "target":757,
      "directed":false,
      "length":0.00459188,
      "support":0.0,
      "removed":false,
      "sequences":[
        "ID_CEC-21-4377|ST_1|CODE_09010|SX_M|RISK_2|AGE_28|SES_2|SCO_3|CD4_1|DRUG_1|MET_NA|APP_1|RES_1|REC_0|VEN_1|CL_126|NAT_mex|2021-07-20",
        "ID_CEC-22-7376|ST_1|CODE_09008|SX_M|RISK_3|AGE_27|SES_2|SCO_3|CD4_1|DRUG_1|MET_NA|APP_1|RES_1|REC_0|VEN_NA|CL_126|NAT_mex|2022-05-04"
      ],
      "attributes":[
        "BULK"
      ]
    },
    {
      "source":753,
      "target":758,
      "directed":false,
      "length":0.00601234,
      "support":0.0,
      "removed":false,
      "sequences":[
        "ID_CEC-21-4377|ST_1|CODE_09010|SX_M|RISK_2|AGE_28|SES_2|SCO_3|CD4_1|DRUG_1|MET_NA|APP_1|RES_1|REC_0|VEN_1|CL_126|NAT_mex|2021-07-20",
        "ID_CEC-22-9270|ST_1|CODE_09010|SX_M|RISK_3|AGE_22|SES_1|SCO_2|CD4_2|DRUG_0|MET_NA|APP_0|RES_1|REC_0|VEN_0|CL_126|NAT_mex|2022-10-11"
      ],
      "attributes":[
        "BULK"
      ]
    },
    {
      "source":784,
      "target":785,
      "directed":false,
      "length":0.00247767,
      "support":0.0,
      "removed":false,
      "sequences":[
        "ID_CEC-21-4382|ST_2|CODE_15070|SX_M|RISK_3|AGE_31|SES_2|SCO_2|CD4_1|DRUG_1|MET_NA|APP_1|RES_1|REC_0|VEN_1|CL_430|NAT_mex|2021-07-20",
        "ID_CEC-22-6490|ST_2|CODE_15031|SX_M|RISK_3|AGE_24|SES_2|SCO_3|CD4_2|DRUG_1|MET_NA|APP_1|RES_1|REC_0|VEN_0|CL_430|NAT_mex|2022-02-16"
      ],
      "attributes":[
        "BULK"
      ]
    },
    {
      "source":784,
      "target":786,
      "directed":false,
      "length":0.0127985,
      "support":0.0,
      "removed":false,
      "sequences":[
        "ID_CEC-21-4382|ST_2|CODE_15070|SX_M|RISK_3|AGE_31|SES_2|SCO_2|CD4_1|DRUG_1|MET_NA|APP_1|RES_1|REC_0|VEN_1|CL_430|NAT_mex|2021-07-20",
        "ID_CEC-22-6552|ST_1|CODE_07106|SX_M|RISK_3|AGE_27|SES_2|SCO_2|CD4_2|DRUG_1|MET_NA|APP_1|RES_1|REC_1|VEN_0|CL_430|NAT_mex|2022-02-21"
      ],
      "attributes":[
        "BULK"
      ]
    },
    {
      "source":784,
      "target":787,
      "directed":false,
      "length":0.00601046,
      "support":0.0,
      "removed":false,
      "sequences":[
        "ID_CEC-21-4382|ST_2|CODE_15070|SX_M|RISK_3|AGE_31|SES_2|SCO_2|CD4_1|DRUG_1|MET_NA|APP_1|RES_1|REC_0|VEN_1|CL_430|NAT_mex|2021-07-20",
        "ID_CEC-22-8919|ST_2|CODE_15099|SX_M|RISK_3|AGE_30|SES_2|SCO_2|CD4_2|DRUG_1|MET_NA|APP_1|RES_1|REC_0|VEN_1|CL_430|NAT_mex|2022-09-08"
      ],
      "attributes":[
        "BULK"
      ]
    },
    {
      "source":784,
      "target":788,
      "directed":false,
      "length":0.0028196,
      "support":0.0,
      "removed":false,
      "sequences":[
        "ID_CEC-21-4382|ST_2|CODE_15070|SX_M|RISK_3|AGE_31|SES_2|SCO_2|CD4_1|DRUG_1|MET_NA|APP_1|RES_1|REC_0|VEN_1|CL_430|NAT_mex|2021-07-20",
        "ID_CEC-22-8968|ST_2|CODE_15029|SX_M|RISK_3|AGE_23|SES_1|SCO_2|CD4_2|DRUG_1|MET_NA|APP_0|RES_1|REC_0|VEN_0|CL_430|NAT_mex|2022-09-13"
      ],
      "attributes":[
        "BULK"
      ]
    },
    {
      "source":784,
      "target":789,
      "directed":false,
      "length":0.00459303,
      "support":0.0,
      "removed":false,
      "sequences":[
        "ID_CEC-21-4382|ST_2|CODE_15070|SX_M|RISK_3|AGE_31|SES_2|SCO_2|CD4_1|DRUG_1|MET_NA|APP_1|RES_1|REC_0|VEN_1|CL_430|NAT_mex|2021-07-20",
        "ID_CEC-22-9116|ST_1|CODE_09006|SX_M|RISK_3|AGE_35|SES_2|SCO_3|CD4_1|DRUG_NA|MET_NA|APP_0|RES_1|REC_0|VEN_0|CL_430|NAT_mex|2022-09-28"
      ],
      "attributes":[
        "BULK"
      ]
    },
    {
      "source":784,
      "target":790,
      "directed":false,
      "length":0.0117172,
      "support":0.0,
      "removed":false,
      "sequences":[
        "ID_CEC-21-4382|ST_2|CODE_15070|SX_M|RISK_3|AGE_31|SES_2|SCO_2|CD4_1|DRUG_1|MET_NA|APP_1|RES_1|REC_0|VEN_1|CL_430|NAT_mex|2021-07-20",
        "ID_CEC-22-9214|ST_2|CODE_15099|SX_M|RISK_3|AGE_21|SES_2|SCO_1|CD4_2|DRUG_1|MET_NA|APP_0|RES_1|REC_0|VEN_0|CL_430|NAT_mex|2022-10-05"
      ],
      "attributes":[
        "BULK"
      ]
    },
    {
      "source":784,
      "target":791,
      "directed":false,
      "length":0.00352631,
      "support":0.0,
      "removed":false,
      "sequences":[
        "ID_CEC-21-4382|ST_2|CODE_15070|SX_M|RISK_3|AGE_31|SES_2|SCO_2|CD4_1|DRUG_1|MET_NA|APP_1|RES_1|REC_0|VEN_1|CL_430|NAT_mex|2021-07-20",
        "ID_CEC-22-9649|ST_2|CODE_15031|SX_M|RISK_3|AGE_23|SES_2|SCO_2|CD4_1|DRUG_0|MET_NA|APP_1|RES_1|REC_0|VEN_0|CL_430|NAT_mex|2022-11-23"
      ],
      "attributes":[
        "BULK"
      ]
    },
    {
      "source":3040,
      "target":3041,
      "directed":false,
      "length":0.0110041,
      "support":0.0,
      "removed":false,
      "sequences":[
        "ID_CEC-21-4393|ST_2|CODE_15057|SX_M|RISK_3|AGE_20|SES_2|SCO_2|CD4_1|DRUG_1|MET_NA|APP_1|RES_1|REC_0|VEN_0|CL_662|NAT_mex|2021-07-21",
        "ID_CEC-21-5017|ST_1|CODE_09007|SX_M|RISK_3|AGE_52|SES_1|SCO_1|CD4_1|DRUG_0|MET_NA|APP_1|RES_1|REC_0|VEN_1|CL_662|NAT_mex|2021-09-27"
      ],
      "attributes":[
        "BULK"
      ]
    },
    {
      "source":680,
      "target":681,
      "directed":false,
      "length":0.0049543,
      "support":0.0,
      "removed":false,
      "sequences":[
        "ID_CEC-21-4396|ST_1|CODE_09010|SX_M|RISK_3|AGE_33|SES_1|SCO_2|CD4_3|DRUG_1|MET_NA|APP_1|RES_2|REC_0|VEN_0|CL_394|NAT_mex|2021-07-21",
        "ID_CEC-21-5337|ST_1|CODE_09007|SX_M|RISK_3|AGE_25|SES_2|SCO_2|CD4_2|DRUG_1|MET_NA|APP_1|RES_2|REC_0|VEN_1|CL_394|NAT_mex|2021-10-25"
      ],
      "attributes":[
        "BULK"
      ]
    },
    {
      "source":680,
      "target":682,
      "directed":false,
      "length":0.00353005,
      "support":0.0,
      "removed":false,
      "sequences":[
        "ID_CEC-21-4396|ST_1|CODE_09010|SX_M|RISK_3|AGE_33|SES_1|SCO_2|CD4_3|DRUG_1|MET_NA|APP_1|RES_2|REC_0|VEN_0|CL_394|NAT_mex|2021-07-21",
        "ID_CEC-21-5403|ST_1|CODE_09007|SX_M|RISK_3|AGE_25|SES_1|SCO_2|CD4_1|DRUG_1|MET_NA|APP_1|RES_2|REC_0|VEN_1|CL_394|NAT_mex|2021-10-28"
      ],
      "attributes":[
        "BULK"
      ]
    },
    {
      "source":680,
      "target":683,
      "directed":false,
      "length":0.00815498,
      "support":0.0,
      "removed":false,
      "sequences":[
        "ID_CEC-21-4396|ST_1|CODE_09010|SX_M|RISK_3|AGE_33|SES_1|SCO_2|CD4_3|DRUG_1|MET_NA|APP_1|RES_2|REC_0|VEN_0|CL_394|NAT_mex|2021-07-21",
        "ID_CEC-21-5479|ST_1|CODE_09007|SX_M|RISK_NA|AGE_25|SES_1|SCO_2|CD4_3|DRUG_NA|MET_NA|APP_0|RES_2|REC_0|VEN_1|CL_394|NAT_mex|2021-11-08"
      ],
      "attributes":[
        "BULK"
      ]
    },
    {
      "source":680,
      "target":684,
      "directed":false,
      "length":0.00459403,
      "support":0.0,
      "removed":false,
      "sequences":[
        "ID_CEC-21-4396|ST_1|CODE_09010|SX_M|RISK_3|AGE_33|SES_1|SCO_2|CD4_3|DRUG_1|MET_NA|APP_1|RES_2|REC_0|VEN_0|CL_394|NAT_mex|2021-07-21",
        "ID_CEC-21-5928|ST_1|CODE_09005|SX_M|RISK_3|AGE_33|SES_2|SCO_2|CD4_2|DRUG_0|MET_NA|APP_1|RES_2|REC_1|VEN_0|CL_394|NAT_mex|2021-12-14"
      ],
      "attributes":[
        "BULK"
      ]
    },
    {
      "source":680,
      "target":685,
      "directed":false,
      "length":0.00565917,
      "support":0.0,
      "removed":false,
      "sequences":[
        "ID_CEC-21-4396|ST_1|CODE_09010|SX_M|RISK_3|AGE_33|SES_1|SCO_2|CD4_3|DRUG_1|MET_NA|APP_1|RES_2|REC_0|VEN_0|CL_394|NAT_mex|2021-07-21",
        "ID_CEC-22-8682|ST_1|CODE_09008|SX_M|RISK_3|AGE_46|SES_1|SCO_2|CD4_2|DRUG_0|MET_NA|APP_0|RES_2|REC_0|VEN_0|CL_394|NAT_mex|2022-08-19"
      ],
      "attributes":[
        "BULK"
      ]
    },
    {
      "source":160,
      "target":162,
      "directed":false,
      "length":0.0128164,
      "support":0.0,
      "removed":false,
      "sequences":[
        "ID_CEC-21-4397|ST_1|CODE_09015|SX_M|RISK_3|AGE_43|SES_2|SCO_2|CD4_3|DRUG_1|MET_NA|APP_1|RES_2|REC_0|VEN_1|CL_19|NAT_mex|2021-07-21",
        "ID_CEC-21-5063|ST_1|CODE_07106|SX_M|RISK_3|AGE_30|SES_2|SCO_3|CD4_1|DRUG_1|MET_NA|APP_0|RES_2|REC_0|VEN_0|CL_19|NAT_mex|2021-10-01"
      ],
      "attributes":[
        "BULK"
      ]
    },
    {
      "source":3042,
      "target":3043,
      "directed":false,
      "length":0.00601407,
      "support":0.0,
      "removed":false,
      "sequences":[
        "ID_CEC-21-4403|ST_1|CODE_09011|SX_M|RISK_3|AGE_30|SES_2|SCO_2|CD4_2|DRUG_0|MET_NA|APP_1|RES_1|REC_1|VEN_1|CL_1062|NAT_mex|2021-07-22",
        "ID_CEC-21-5583|ST_1|CODE_07106|SX_M|RISK_3|AGE_24|SES_2|SCO_3|CD4_1|DRUG_1|MET_NA|APP_1|RES_1|REC_0|VEN_0|CL_1062|NAT_mex|2021-11-18"
      ],
      "attributes":[
        "BULK"
      ]
    },
    {
      "source":2129,
      "target":2130,
      "directed":false,
      "length":0.00317476,
      "support":0.0,
      "removed":false,
      "sequences":[
        "ID_CEC-21-4405|ST_1|CODE_09015|SX_M|RISK_3|AGE_25|SES_1|SCO_2|CD4_2|DRUG_NA|MET_NA|APP_NA|RES_1|REC_0|VEN_NA|CL_88|NAT_mex|2021-07-22",
        "ID_CEC-22-6347|ST_1|CODE_09012|SX_M|RISK_3|AGE_32|SES_1|SCO_3|CD4_2|DRUG_1|MET_NA|APP_0|RES_1|REC_0|VEN_1|CL_88|NAT_mex|2022-02-03"
      ],
      "attributes":[
        "BULK"
      ]
    },
    {
      "source":295,
      "target":300,
      "directed":false,
      "length":0.00600651,
      "support":0.0,
      "removed":false,
      "sequences":[
        "ID_CEC-21-4406|ST_1|CODE_09014|SX_M|RISK_3|AGE_27|SES_2|SCO_2|CD4_1|DRUG_0|MET_NA|APP_1|RES_2|REC_0|VEN_1|CL_97|NAT_mex|2021-07-22",
        "ID_CEC-22-7512|ST_2|CODE_15057|SX_M|RISK_3|AGE_31|SES_2|SCO_2|CD4_1|DRUG_0|MET_NA|APP_1|RES_1|REC_0|VEN_1|CL_97|NAT_mex|2022-05-13"
      ],
      "attributes":[
        "BULK"
      ]
    },
    {
      "source":3044,
      "target":3045,
      "directed":false,
      "length":0.0131664,
      "support":0.0,
      "removed":false,
      "sequences":[
        "ID_CEC-21-4410|ST_1|CODE_09012|SX_M|RISK_3|AGE_23|SES_2|SCO_3|CD4_2|DRUG_0|MET_NA|APP_1|RES_1|REC_1|VEN_1|CL_NA|NAT_mex|2021-07-22",
        "ID_CEC-22-6960|ST_1|CODE_09007|SX_F|RISK_1|AGE_57|SES_2|SCO_1|CD4_1|DRUG_0|MET_NA|APP_0|RES_1|REC_0|VEN_0|CL_NA|NAT_mex|2022-03-28"
      ],
      "attributes":[
        "BULK"
      ]
    },
    {
      "source":2230,
      "target":2231,
      "directed":false,
      "length":0.00744292,
      "support":0.0,
      "removed":false,
      "sequences":[
        "ID_CEC-21-4417|ST_1|CODE_09005|SX_M|RISK_3|AGE_33|SES_2|SCO_3|CD4_1|DRUG_1|MET_NA|APP_1|RES_1|REC_0|VEN_1|CL_659|NAT_mex|2021-07-21",
        "ID_CEC-21-4729|ST_2|CODE_15033|SX_M|RISK_3|AGE_23|SES_2|SCO_3|CD4_2|DRUG_1|MET_NA|APP_1|RES_1|REC_0|VEN_0|CL_659|NAT_mex|2021-09-01"
      ],
      "attributes":[
        "BULK"
      ]
    },
    {
      "source":850,
      "target":851,
      "directed":false,
      "length":0.0135301,
      "support":0.0,
      "removed":false,
      "sequences":[
        "ID_CEC-21-4418|ST_1|CODE_09006|SX_M|RISK_3|AGE_42|SES_1|SCO_2|CD4_3|DRUG_0|MET_NA|APP_1|RES_1|REC_0|VEN_NA|CL_402|NAT_mex|2021-07-22",
        "ID_CEC-21-4425|ST_1|CODE_09005|SX_M|RISK_2|AGE_19|SES_2|SCO_2|CD4_1|DRUG_0|MET_NA|APP_0|RES_1|REC_0|VEN_NA|CL_402|NAT_mex|2021-08-02"
      ],
      "attributes":[
        "BULK"
      ]
    },
    {
      "source":850,
      "target":852,
      "directed":false,
      "length":0.0128042,
      "support":0.0,
      "removed":false,
      "sequences":[
        "ID_CEC-21-4418|ST_1|CODE_09006|SX_M|RISK_3|AGE_42|SES_1|SCO_2|CD4_3|DRUG_0|MET_NA|APP_1|RES_1|REC_0|VEN_NA|CL_402|NAT_mex|2021-07-22",
        "ID_CEC-22-6015|ST_1|CODE_09005|SX_M|RISK_3|AGE_49|SES_1|SCO_2|CD4_1|DRUG_1|MET_NA|APP_0|RES_1|REC_0|VEN_1|CL_NA|NAT_mex|2022-01-06"
      ],
      "attributes":[
        "BULK"
      ]
    },
    {
      "source":850,
      "target":853,
      "directed":false,
      "length":0.00565368,
      "support":0.0,
      "removed":false,
      "sequences":[
        "ID_CEC-21-4418|ST_1|CODE_09006|SX_M|RISK_3|AGE_42|SES_1|SCO_2|CD4_3|DRUG_0|MET_NA|APP_1|RES_1|REC_0|VEN_NA|CL_402|NAT_mex|2021-07-22",
        "ID_CEC-22-8589|ST_2|CODE_15031|SX_M|RISK_3|AGE_28|SES_2|SCO_2|CD4_1|DRUG_1|MET_NA|APP_0|RES_1|REC_0|VEN_0|CL_402|NAT_mex|2022-08-12"
      ],
      "attributes":[
        "BULK"
      ]
    },
    {
      "source":2242,
      "target":2243,
      "directed":false,
      "length":0.00743034,
      "support":0.0,
      "removed":false,
      "sequences":[
        "ID_CEC-21-4419|ST_1|CODE_09007|SX_M|RISK_3|AGE_25|SES_1|SCO_2|CD4_2|DRUG_1|MET_NA|APP_NA|RES_2|REC_0|VEN_0|CL_663|NAT_mex|2021-07-22",
        "ID_CEC-22-7450|ST_1|CODE_09012|SX_M|RISK_3|AGE_27|SES_1|SCO_2|CD4_1|DRUG_0|MET_NA|APP_1|RES_2|REC_0|VEN_0|CL_663|NAT_mex|2022-05-10"
      ],
      "attributes":[
        "BULK"
      ]
    },
    {
      "source":2242,
      "target":2244,
      "directed":false,
      "length":0.00778987,
      "support":0.0,
      "removed":false,
      "sequences":[
        "ID_CEC-21-4419|ST_1|CODE_09007|SX_M|RISK_3|AGE_25|SES_1|SCO_2|CD4_2|DRUG_1|MET_NA|APP_NA|RES_2|REC_0|VEN_0|CL_663|NAT_mex|2021-07-22",
        "ID_CEC-22-7646|ST_2|CODE_15109|SX_M|RISK_3|AGE_32|SES_1|SCO_2|CD4_2|DRUG_1|MET_NA|APP_1|RES_2|REC_0|VEN_1|CL_663|NAT_mex|2022-05-24"
      ],
      "attributes":[
        "BULK"
      ]
    },
    {
      "source":259,
      "target":260,
      "directed":false,
      "length":0.0122594,
      "support":0.0,
      "removed":false,
      "sequences":[
        "ID_CEC-21-4420|ST_1|CODE_09007|SX_M|RISK_3|AGE_26|SES_2|SCO_2|CD4_1|DRUG_0|MET_NA|APP_0|RES_1|REC_0|VEN_0|CL_172|NAT_mex|2021-07-23",
        "ID_CEC-22-6712|ST_1|CODE_09015|SX_M|RISK_3|AGE_26|SES_2|SCO_3|CD4_1|DRUG_1|MET_NA|APP_1|RES_3|REC_0|VEN_0|CL_172|NAT_NA|2022-03-07"
      ],
      "attributes":[
        "BULK"
      ]
    },
    {
      "source":259,
      "target":261,
      "directed":false,
      "length":0.00636248,
      "support":0.0,
      "removed":false,
      "sequences":[
        "ID_CEC-21-4420|ST_1|CODE_09007|SX_M|RISK_3|AGE_26|SES_2|SCO_2|CD4_1|DRUG_0|MET_NA|APP_0|RES_1|REC_0|VEN_0|CL_172|NAT_mex|2021-07-23",
        "ID_CEC-22-7074|ST_1|CODE_09014|SX_M|RISK_3|AGE_34|SES_2|SCO_3|CD4_2|DRUG_1|MET_NA|APP_1|RES_1|REC_0|VEN_0|CL_172|NAT_mex|2022-04-05"
      ],
      "attributes":[
        "BULK"
      ]
    },
    {
      "source":259,
      "target":263,
      "directed":false,
      "length":0.00850553,
      "support":0.0,
      "removed":false,
      "sequences":[
        "ID_CEC-21-4420|ST_1|CODE_09007|SX_M|RISK_3|AGE_26|SES_2|SCO_2|CD4_1|DRUG_0|MET_NA|APP_0|RES_1|REC_0|VEN_0|CL_172|NAT_mex|2021-07-23",
        "ID_CEC-22-8167|ST_1|CODE_09011|SX_M|RISK_3|AGE_18|SES_2|SCO_2|CD4_2|DRUG_1|MET_NA|APP_0|RES_1|REC_0|VEN_0|CL_172|NAT_mex|2022-07-04"
      ],
      "attributes":[
        "BULK"
      ]
    },
    {
      "source":259,
      "target":266,
      "directed":false,
      "length":0.0109976,
      "support":0.0,
      "removed":false,
      "sequences":[
        "ID_CEC-21-4420|ST_1|CODE_09007|SX_M|RISK_3|AGE_26|SES_2|SCO_2|CD4_1|DRUG_0|MET_NA|APP_0|RES_1|REC_0|VEN_0|CL_172|NAT_mex|2021-07-23",
        "ID_CEC-22-8932|ST_1|CODE_09007|SX_M|RISK_3|AGE_21|SES_2|SCO_2|CD4_2|DRUG_1|MET_NA|APP_1|RES_1|REC_0|VEN_1|CL_172|NAT_mex|2022-09-08"
      ],
      "attributes":[
        "BULK"
      ]
    },
    {
      "source":851,
      "target":853,
      "directed":false,
      "length":0.0135113,
      "support":0.0,
      "removed":false,
      "sequences":[
        "ID_CEC-21-4425|ST_1|CODE_09005|SX_M|RISK_2|AGE_19|SES_2|SCO_2|CD4_1|DRUG_0|MET_NA|APP_0|RES_1|REC_0|VEN_NA|CL_402|NAT_mex|2021-08-02",
        "ID_CEC-22-8589|ST_2|CODE_15031|SX_M|RISK_3|AGE_28|SES_2|SCO_2|CD4_1|DRUG_1|MET_NA|APP_0|RES_1|REC_0|VEN_0|CL_402|NAT_mex|2022-08-12"
      ],
      "attributes":[
        "BULK"
      ]
    },
    {
      "source":1365,
      "target":1366,
      "directed":false,
      "length":0.00743066,
      "support":0.0,
      "removed":false,
      "sequences":[
        "ID_CEC-21-4426|ST_1|CODE_09005|SX_M|RISK_3|AGE_31|SES_2|SCO_2|CD4_2|DRUG_0|MET_NA|APP_1|RES_1|REC_0|VEN_1|CL_519|NAT_mex|2021-08-02",
        "ID_CEC-22-6937|ST_1|CODE_09007|SX_M|RISK_3|AGE_26|SES_2|SCO_2|CD4_1|DRUG_1|MET_NA|APP_0|RES_1|REC_0|VEN_1|CL_519|NAT_mex|2022-03-25"
      ],
      "attributes":[
        "BULK"
      ]
    },
    {
      "source":1365,
      "target":1367,
      "directed":false,
      "length":0.00778679,
      "support":0.0,
      "removed":false,
      "sequences":[
        "ID_CEC-21-4426|ST_1|CODE_09005|SX_M|RISK_3|AGE_31|SES_2|SCO_2|CD4_2|DRUG_0|MET_NA|APP_1|RES_1|REC_0|VEN_1|CL_519|NAT_mex|2021-08-02",
        "ID_CEC-22-6944|ST_1|CODE_09007|SX_M|RISK_3|AGE_22|SES_2|SCO_2|CD4_2|DRUG_1|MET_NA|APP_0|RES_1|REC_1|VEN_0|CL_519|NAT_mex|2022-03-25"
      ],
      "attributes":[
        "BULK"
      ]
    },
    {
      "source":1365,
      "target":1368,
      "directed":false,
      "length":0.0117184,
      "support":0.0,
      "removed":false,
      "sequences":[
        "ID_CEC-21-4426|ST_1|CODE_09005|SX_M|RISK_3|AGE_31|SES_2|SCO_2|CD4_2|DRUG_0|MET_NA|APP_1|RES_1|REC_0|VEN_1|CL_519|NAT_mex|2021-08-02",
        "ID_CEC-22-9041|ST_2|CODE_15020|SX_M|RISK_3|AGE_20|SES_2|SCO_2|CD4_2|DRUG_0|MET_NA|APP_0|RES_1|REC_1|VEN_0|CL_519|NAT_mex|2022-09-22"
      ],
      "attributes":[
        "BULK"
      ]
    },
    {
      "source":1365,
      "target":1369,
      "directed":false,
      "length":0.0117207,
      "support":0.0,
      "removed":false,
      "sequences":[
        "ID_CEC-21-4426|ST_1|CODE_09005|SX_M|RISK_3|AGE_31|SES_2|SCO_2|CD4_2|DRUG_0|MET_NA|APP_1|RES_1|REC_0|VEN_1|CL_519|NAT_mex|2021-08-02",
        "ID_CEC-22-9606|ST_1|CODE_09010|SX_M|RISK_3|AGE_26|SES_2|SCO_2|CD4_2|DRUG_0|MET_NA|APP_1|RES_1|REC_1|VEN_1|CL_519|NAT_mex|2022-11-16"
      ],
      "attributes":[
        "BULK"
      ]
    },
    {
      "source":2198,
      "target":2199,
      "directed":false,
      "length":0.00317323,
      "support":0.0,
      "removed":false,
      "sequences":[
        "ID_CEC-21-4427|ST_1|CODE_09003|SX_M|RISK_3|AGE_39|SES_1|SCO_3|CD4_2|DRUG_0|MET_NA|APP_1|RES_1|REC_0|VEN_0|CL_647|NAT_mex|2021-08-02",
        "ID_CEC-22-6594|ST_1|CODE_09007|SX_M|RISK_3|AGE_20|SES_2|SCO_2|CD4_2|DRUG_1|MET_NA|APP_1|RES_1|REC_0|VEN_0|CL_647|NAT_mex|2022-02-24"
      ],
      "attributes":[
        "BULK"
      ]
    },
    {
      "source":3046,
      "target":3047,
      "directed":false,
      "length":0.00888059,
      "support":0.0,
      "removed":false,
      "sequences":[
        "ID_CEC-21-4433|ST_2|CODE_15025|SX_M|RISK_NA|AGE_22|SES_NA|SCO_NA|CD4_2|DRUG_NA|MET_NA|APP_NA|RES_1|REC_0|VEN_NA|CL_664|NAT_NA|2021-08-02",
        "ID_CEC-22-7833|ST_1|CODE_09002|SX_M|RISK_2|AGE_22|SES_2|SCO_2|CD4_2|DRUG_1|MET_NA|APP_0|RES_1|REC_1|VEN_0|CL_664|NAT_mex|2022-06-06"
      ],
      "attributes":[
        "BULK"
      ]
    },
    {
      "source":858,
      "target":860,
      "directed":false,
      "length":0.0135193,
      "support":0.0,
      "removed":false,
      "sequences":[
        "ID_CEC-21-4435|ST_1|CODE_09010|SX_M|RISK_3|AGE_24|SES_2|SCO_3|CD4_1|DRUG_1|MET_NA|APP_0|RES_1|REC_0|VEN_0|CL_97|NAT_mex|2021-08-02",
        "ID_CEC-21-5482|ST_1|CODE_09015|SX_M|RISK_3|AGE_36|SES_2|SCO_3|CD4_3|DRUG_1|MET_NA|APP_1|RES_2|REC_0|VEN_0|CL_97|NAT_mex|2021-11-08"
      ],
      "attributes":[
        "BULK"
      ]
    },
    {
      "source":858,
      "target":859,
      "directed":false,
      "length":0.00530233,
      "support":0.0,
      "removed":false,
      "sequences":[
        "ID_CEC-21-4435|ST_1|CODE_09010|SX_M|RISK_3|AGE_24|SES_2|SCO_3|CD4_1|DRUG_1|MET_NA|APP_0|RES_1|REC_0|VEN_0|CL_97|NAT_mex|2021-08-02",
        "ID_CEC-22-7845|ST_1|CODE_09007|SX_M|RISK_3|AGE_30|SES_2|SCO_2|CD4_2|DRUG_1|MET_NA|APP_0|RES_1|REC_0|VEN_0|CL_97|NAT_mex|2022-06-06"
      ],
      "attributes":[
        "BULK"
      ]
    },
    {
      "source":892,
      "target":893,
      "directed":false,
      "length":0.00494866,
      "support":0.0,
      "removed":false,
      "sequences":[
        "ID_CEC-21-4439|ST_1|CODE_07106|SX_M|RISK_3|AGE_34|SES_2|SCO_2|CD4_2|DRUG_1|MET_NA|APP_1|RES_1|REC_0|VEN_1|CL_400|NAT_mex|2021-08-03",
        "ID_CEC-21-5412|ST_1|CODE_09014|SX_M|RISK_3|AGE_44|SES_2|SCO_3|CD4_3|DRUG_0|MET_NA|APP_1|RES_1|REC_1|VEN_0|CL_400|NAT_mex|2021-10-29"
      ],
      "attributes":[
        "BULK"
      ]
    },
    {
      "source":892,
      "target":894,
      "directed":false,
      "length":0.00922535,
      "support":0.0,
      "removed":false,
      "sequences":[
        "ID_CEC-21-4439|ST_1|CODE_07106|SX_M|RISK_3|AGE_34|SES_2|SCO_2|CD4_2|DRUG_1|MET_NA|APP_1|RES_1|REC_0|VEN_1|CL_400|NAT_mex|2021-08-03",
        "ID_CEC-21-5567|ST_1|CODE_09006|SX_M|RISK_3|AGE_27|SES_2|SCO_2|CD4_1|DRUG_1|MET_NA|APP_0|RES_1|REC_0|VEN_0|CL_400|NAT_mex|2021-11-17"
      ],
      "attributes":[
        "BULK"
      ]
    },
    {
      "source":892,
      "target":895,
      "directed":false,
      "length":0.00388382,
      "support":0.0,
      "removed":false,
      "sequences":[
        "ID_CEC-21-4439|ST_1|CODE_07106|SX_M|RISK_3|AGE_34|SES_2|SCO_2|CD4_2|DRUG_1|MET_NA|APP_1|RES_1|REC_0|VEN_1|CL_400|NAT_mex|2021-08-03",
        "ID_CEC-22-6799|ST_1|CODE_09003|SX_M|RISK_3|AGE_36|SES_1|SCO_2|CD4_2|DRUG_0|MET_NA|APP_1|RES_1|REC_0|VEN_1|CL_400|NAT_mex|2022-03-15"
      ],
      "attributes":[
        "BULK"
      ]
    },
    {
      "source":892,
      "target":896,
      "directed":false,
      "length":0.00636247,
      "support":0.0,
      "removed":false,
      "sequences":[
        "ID_CEC-21-4439|ST_1|CODE_07106|SX_M|RISK_3|AGE_34|SES_2|SCO_2|CD4_2|DRUG_1|MET_NA|APP_1|RES_1|REC_0|VEN_1|CL_400|NAT_mex|2021-08-03",
        "ID_CEC-22-9567|ST_1|CODE_09006|SX_M|RISK_3|AGE_27|SES_2|SCO_3|CD4_1|DRUG_0|MET_NA|APP_1|RES_1|REC_0|VEN_1|CL_400|NAT_mex|2022-11-11"
      ],
      "attributes":[
        "BULK"
      ]
    },
    {
      "source":6,
      "target":7,
      "directed":false,
      "length":0.00779495,
      "support":0.0,
      "removed":false,
      "sequences":[
        "ID_CEC-21-4447|ST_1|CODE_09012|SX_M|RISK_3|AGE_22|SES_2|SCO_3|CD4_2|DRUG_1|MET_NA|APP_1|RES_1|REC_1|VEN_NA|CL_304|NAT_mex|2021-08-03",
        "ID_CEC-21-4456|ST_1|CODE_09010|SX_M|RISK_3|AGE_50|SES_2|SCO_2|CD4_2|DRUG_NA|MET_NA|APP_NA|RES_1|REC_0|VEN_NA|CL_304|NAT_mex|2021-08-04"
      ],
      "attributes":[
        "BULK"
      ]
    },
    {
      "source":6,
      "target":8,
      "directed":false,
      "length":0.0081507,
      "support":0.0,
      "removed":false,
      "sequences":[
        "ID_CEC-21-4447|ST_1|CODE_09012|SX_M|RISK_3|AGE_22|SES_2|SCO_3|CD4_2|DRUG_1|MET_NA|APP_1|RES_1|REC_1|VEN_NA|CL_304|NAT_mex|2021-08-03",
        "ID_CEC-21-4481|ST_1|CODE_09007|SX_M|RISK_NA|AGE_33|SES_2|SCO_2|CD4_1|DRUG_0|MET_NA|APP_NA|RES_1|REC_0|VEN_NA|CL_304|NAT_mex|2021-08-06"
      ],
      "attributes":[
        "BULK"
      ]
    },
    {
      "source":6,
      "target":9,
      "directed":false,
      "length":0.0081507,
      "support":0.0,
      "removed":false,
      "sequences":[
        "ID_CEC-21-4447|ST_1|CODE_09012|SX_M|RISK_3|AGE_22|SES_2|SCO_3|CD4_2|DRUG_1|MET_NA|APP_1|RES_1|REC_1|VEN_NA|CL_304|NAT_mex|2021-08-03",
        "ID_CEC-21-4482|ST_1|CODE_09007|SX_M|RISK_3|AGE_51|SES_2|SCO_2|CD4_2|DRUG_0|MET_NA|APP_1|RES_1|REC_1|VEN_NA|CL_304|NAT_mex|2021-08-06"
      ],
      "attributes":[
        "BULK"
      ]
    },
    {
      "source":6,
      "target":10,
      "directed":false,
      "length":0.00530028,
      "support":0.0,
      "removed":false,
      "sequences":[
        "ID_CEC-21-4447|ST_1|CODE_09012|SX_M|RISK_3|AGE_22|SES_2|SCO_3|CD4_2|DRUG_1|MET_NA|APP_1|RES_1|REC_1|VEN_NA|CL_304|NAT_mex|2021-08-03",
        "ID_CEC-21-4512|ST_2|CODE_15037|SX_M|RISK_3|AGE_32|SES_1|SCO_3|CD4_3|DRUG_1|MET_NA|APP_1|RES_1|REC_0|VEN_1|CL_304|NAT_mex|2021-08-09"
      ],
      "attributes":[
        "BULK"
      ]
    },
    {
      "source":6,
      "target":11,
      "directed":false,
      "length":0.00600675,
      "support":0.0,
      "removed":false,
      "sequences":[
        "ID_CEC-21-4447|ST_1|CODE_09012|SX_M|RISK_3|AGE_22|SES_2|SCO_3|CD4_2|DRUG_1|MET_NA|APP_1|RES_1|REC_1|VEN_NA|CL_304|NAT_mex|2021-08-03",
        "ID_CEC-21-5414|ST_1|CODE_09002|SX_M|RISK_3|AGE_37|SES_2|SCO_2|CD4_1|DRUG_1|MET_NA|APP_1|RES_1|REC_0|VEN_0|CL_304|NAT_mex|2021-11-01"
      ],
      "attributes":[
        "BULK"
      ]
    },
    {
      "source":6,
      "target":12,
      "directed":false,
      "length":0.00600797,
      "support":0.0,
      "removed":false,
      "sequences":[
        "ID_CEC-21-4447|ST_1|CODE_09012|SX_M|RISK_3|AGE_22|SES_2|SCO_3|CD4_2|DRUG_1|MET_NA|APP_1|RES_1|REC_1|VEN_NA|CL_304|NAT_mex|2021-08-03",
        "ID_CEC-21-5819|ST_1|CODE_09007|SX_M|RISK_3|AGE_26|SES_2|SCO_3|CD4_1|DRUG_0|MET_NA|APP_1|RES_1|REC_0|VEN_1|CL_304|NAT_mex|2021-12-06"
      ],
      "attributes":[
        "BULK"
      ]
    },
    {
      "source":6,
      "target":13,
      "directed":false,
      "length":0.00140856,
      "support":0.0,
      "removed":false,
      "sequences":[
        "ID_CEC-21-4447|ST_1|CODE_09012|SX_M|RISK_3|AGE_22|SES_2|SCO_3|CD4_2|DRUG_1|MET_NA|APP_1|RES_1|REC_1|VEN_NA|CL_304|NAT_mex|2021-08-03",
        "ID_CEC-22-5996|ST_1|CODE_07106|SX_M|RISK_3|AGE_28|SES_2|SCO_2|CD4_1|DRUG_1|MET_NA|APP_0|RES_1|REC_0|VEN_0|CL_304|NAT_mex|2022-01-05"
      ],
      "attributes":[
        "BULK"
      ]
    },
    {
      "source":6,
      "target":14,
      "directed":false,
      "length":0.0081507,
      "support":0.0,
      "removed":false,
      "sequences":[
        "ID_CEC-21-4447|ST_1|CODE_09012|SX_M|RISK_3|AGE_22|SES_2|SCO_3|CD4_2|DRUG_1|MET_NA|APP_1|RES_1|REC_1|VEN_NA|CL_304|NAT_mex|2021-08-03",
        "ID_CEC-22-6029|ST_1|CODE_09007|SX_M|RISK_1|AGE_31|SES_2|SCO_3|CD4_1|DRUG_0|MET_NA|APP_1|RES_1|REC_0|VEN_1|CL_304|NAT_mex|2022-01-07"
      ],
      "attributes":[
        "BULK"
      ]
    },
    {
      "source":6,
      "target":15,
      "directed":false,
      "length":0.00780022,
      "support":0.0,
      "removed":false,
      "sequences":[
        "ID_CEC-21-4447|ST_1|CODE_09012|SX_M|RISK_3|AGE_22|SES_2|SCO_3|CD4_2|DRUG_1|MET_NA|APP_1|RES_1|REC_1|VEN_NA|CL_304|NAT_mex|2021-08-03",
        "ID_CEC-22-6109|ST_1|CODE_09016|SX_M|RISK_3|AGE_32|SES_2|SCO_3|CD4_1|DRUG_0|MET_NA|APP_1|RES_1|REC_0|VEN_1|CL_304|NAT_mex|2022-01-13"
      ],
      "attributes":[
        "BULK"
      ]
    },
    {
      "source":6,
      "target":16,
      "directed":false,
      "length":0.00494893,
      "support":0.0,
      "removed":false,
      "sequences":[
        "ID_CEC-21-4447|ST_1|CODE_09012|SX_M|RISK_3|AGE_22|SES_2|SCO_3|CD4_2|DRUG_1|MET_NA|APP_1|RES_1|REC_1|VEN_NA|CL_304|NAT_mex|2021-08-03",
        "ID_CEC-22-6263|ST_2|CODE_15033|SX_M|RISK_3|AGE_36|SES_1|SCO_3|CD4_2|DRUG_1|MET_NA|APP_1|RES_1|REC_0|VEN_1|CL_304|NAT_mex|2022-01-27"
      ],
      "attributes":[
        "BULK"
      ]
    },
    {
      "source":6,
      "target":17,
      "directed":false,
      "length":0.00672602,
      "support":0.0,
      "removed":false,
      "sequences":[
        "ID_CEC-21-4447|ST_1|CODE_09012|SX_M|RISK_3|AGE_22|SES_2|SCO_3|CD4_2|DRUG_1|MET_NA|APP_1|RES_1|REC_1|VEN_NA|CL_304|NAT_mex|2021-08-03",
        "ID_CEC-22-6929|ST_1|CODE_09016|SX_M|RISK_3|AGE_36|SES_1|SCO_2|CD4_1|DRUG_1|MET_NA|APP_1|RES_1|REC_0|VEN_0|CL_304|NAT_mex|2022-03-24"
      ],
      "attributes":[
        "BULK"
      ]
    },
    {
      "source":6,
      "target":18,
      "directed":false,
      "length":0.00282043,
      "support":0.0,
      "removed":false,
      "sequences":[
        "ID_CEC-21-4447|ST_1|CODE_09012|SX_M|RISK_3|AGE_22|SES_2|SCO_3|CD4_2|DRUG_1|MET_NA|APP_1|RES_1|REC_1|VEN_NA|CL_304|NAT_mex|2021-08-03",
        "ID_CEC-22-7365|ST_1|CODE_09016|SX_M|RISK_3|AGE_33|SES_2|SCO_2|CD4_2|DRUG_1|MET_NA|APP_1|RES_1|REC_0|VEN_1|CL_304|NAT_mex|2022-05-03"
      ],
      "attributes":[
        "BULK"
      ]
    },
    {
      "source":6,
      "target":19,
      "directed":false,
      "length":0.00672388,
      "support":0.0,
      "removed":false,
      "sequences":[
        "ID_CEC-21-4447|ST_1|CODE_09012|SX_M|RISK_3|AGE_22|SES_2|SCO_3|CD4_2|DRUG_1|MET_NA|APP_1|RES_1|REC_1|VEN_NA|CL_304|NAT_mex|2021-08-03",
        "ID_CEC-22-7565|ST_2|CODE_15037|SX_M|RISK_3|AGE_27|SES_2|SCO_3|CD4_2|DRUG_1|MET_NA|APP_1|RES_1|REC_1|VEN_0|CL_304|NAT_mex|2022-05-18"
      ],
      "attributes":[
        "BULK"
      ]
    },
    {
      "source":6,
      "target":20,
      "directed":false,
      "length":0.00671981,
      "support":0.0,
      "removed":false,
      "sequences":[
        "ID_CEC-21-4447|ST_1|CODE_09012|SX_M|RISK_3|AGE_22|SES_2|SCO_3|CD4_2|DRUG_1|MET_NA|APP_1|RES_1|REC_1|VEN_NA|CL_304|NAT_mex|2021-08-03",
        "ID_CEC-22-7636|ST_1|CODE_09002|SX_M|RISK_3|AGE_37|SES_2|SCO_3|CD4_2|DRUG_1|MET_NA|APP_1|RES_1|REC_0|VEN_1|CL_304|NAT_mex|2022-05-23"
      ],
      "attributes":[
        "BULK"
      ]
    },
    {
      "source":6,
      "target":21,
      "directed":false,
      "length":0.00778722,
      "support":0.0,
      "removed":false,
      "sequences":[
        "ID_CEC-21-4447|ST_1|CODE_09012|SX_M|RISK_3|AGE_22|SES_2|SCO_3|CD4_2|DRUG_1|MET_NA|APP_1|RES_1|REC_1|VEN_NA|CL_304|NAT_mex|2021-08-03",
        "ID_CEC-22-7788|ST_1|CODE_09015|SX_M|RISK_3|AGE_51|SES_2|SCO_3|CD4_3|DRUG_1|MET_NA|APP_1|RES_1|REC_1|VEN_0|CL_304|NAT_mex|2022-06-02"
      ],
      "attributes":[
        "BULK"
      ]
    },
    {
      "source":6,
      "target":22,
      "directed":false,
      "length":0.00636641,
      "support":0.0,
      "removed":false,
      "sequences":[
        "ID_CEC-21-4447|ST_1|CODE_09012|SX_M|RISK_3|AGE_22|SES_2|SCO_3|CD4_2|DRUG_1|MET_NA|APP_1|RES_1|REC_1|VEN_NA|CL_304|NAT_mex|2021-08-03",
        "ID_CEC-22-8178|ST_2|CODE_15057|SX_M|RISK_3|AGE_27|SES_2|SCO_3|CD4_1|DRUG_1|MET_NA|APP_0|RES_1|REC_0|VEN_0|CL_304|NAT_mex|2022-07-04"
      ],
      "attributes":[
        "BULK"
      ]
    },
    {
      "source":6,
      "target":23,
      "directed":false,
      "length":0.00565595,
      "support":0.0,
      "removed":false,
      "sequences":[
        "ID_CEC-21-4447|ST_1|CODE_09012|SX_M|RISK_3|AGE_22|SES_2|SCO_3|CD4_2|DRUG_1|MET_NA|APP_1|RES_1|REC_1|VEN_NA|CL_304|NAT_mex|2021-08-03",
        "ID_CEC-22-8228|ST_1|CODE_09015|SX_M|RISK_3|AGE_29|SES_1|SCO_3|CD4_3|DRUG_1|MET_NA|APP_0|RES_1|REC_0|VEN_0|CL_304|NAT_mex|2022-07-07"
      ],
      "attributes":[
        "BULK"
      ]
    },
    {
      "source":6,
      "target":24,
      "directed":false,
      "length":0.00886505,
      "support":0.0,
      "removed":false,
      "sequences":[
        "ID_CEC-21-4447|ST_1|CODE_09012|SX_M|RISK_3|AGE_22|SES_2|SCO_3|CD4_2|DRUG_1|MET_NA|APP_1|RES_1|REC_1|VEN_NA|CL_304|NAT_mex|2021-08-03",
        "ID_CEC-22-8276|ST_1|CODE_09015|SX_M|RISK_NA|AGE_33|SES_NA|SCO_NA|CD4_2|DRUG_NA|MET_NA|APP_NA|RES_1|REC_0|VEN_NA|CL_304|NAT_NA|2022-07-12"
      ],
      "attributes":[
        "BULK"
      ]
    },
    {
      "source":6,
      "target":25,
      "directed":false,
      "length":0.00957837,
      "support":0.0,
      "removed":false,
      "sequences":[
        "ID_CEC-21-4447|ST_1|CODE_09012|SX_M|RISK_3|AGE_22|SES_2|SCO_3|CD4_2|DRUG_1|MET_NA|APP_1|RES_1|REC_1|VEN_NA|CL_304|NAT_mex|2021-08-03",
        "ID_CEC-22-8566|ST_2|CODE_15033|SX_M|RISK_3|AGE_31|SES_2|SCO_3|CD4_2|DRUG_0|MET_NA|APP_1|RES_3|REC_1|VEN_0|CL_304|NAT_mex|2022-08-11"
      ],
      "attributes":[
        "BULK"
      ]
    },
    {
      "source":6,
      "target":26,
      "directed":false,
      "length":0.00852643,
      "support":0.0,
      "removed":false,
      "sequences":[
        "ID_CEC-21-4447|ST_1|CODE_09012|SX_M|RISK_3|AGE_22|SES_2|SCO_3|CD4_2|DRUG_1|MET_NA|APP_1|RES_1|REC_1|VEN_NA|CL_304|NAT_mex|2021-08-03",
        "ID_CEC-22-9852|ST_2|CODE_15057|SX_M|RISK_3|AGE_31|SES_1|SCO_3|CD4_2|DRUG_1|MET_NA|APP_1|RES_1|REC_0|VEN_1|CL_304|NAT_mex|2022-12-13"
      ],
      "attributes":[
        "BULK"
      ]
    },
    {
      "source":1617,
      "target":1618,
      "directed":false,
      "length":0.00814485,
      "support":0.0,
      "removed":false,
      "sequences":[
        "ID_CEC-21-4451|ST_1|CODE_09011|SX_M|RISK_3|AGE_36|SES_2|SCO_3|CD4_1|DRUG_0|MET_NA|APP_1|RES_1|REC_0|VEN_0|CL_495|NAT_mex|2021-08-03",
        "ID_CEC-21-5607|ST_1|CODE_09011|SX_M|RISK_3|AGE_28|SES_2|SCO_2|CD4_1|DRUG_1|MET_NA|APP_1|RES_2|REC_0|VEN_NA|CL_495|NAT_mex|2021-11-17"
      ],
      "attributes":[
        "BULK"
      ]
    },
    {
      "source":1617,
      "target":1619,
      "directed":false,
      "length":0.0117342,
      "support":0.0,
      "removed":false,
      "sequences":[
        "ID_CEC-21-4451|ST_1|CODE_09011|SX_M|RISK_3|AGE_36|SES_2|SCO_3|CD4_1|DRUG_0|MET_NA|APP_1|RES_1|REC_0|VEN_0|CL_495|NAT_mex|2021-08-03",
        "ID_CEC-22-6030|ST_1|CODE_09011|SX_M|RISK_3|AGE_28|SES_2|SCO_2|CD4_2|DRUG_1|MET_NA|APP_1|RES_2|REC_1|VEN_0|CL_495|NAT_mex|2022-01-07"
      ],
      "attributes":[
        "BULK"
      ]
    },
    {
      "source":1089,
      "target":1088,
      "directed":false,
      "length":0.0121144,
      "support":0.0,
      "removed":false,
      "sequences":[
        "ID_CEC-21-4454|ST_1|CODE_09007|SX_M|RISK_3|AGE_37|SES_1|SCO_3|CD4_1|DRUG_1|MET_NA|APP_0|RES_1|REC_0|VEN_NA|CL_705|NAT_mex|2021-08-04",
        "ID_CEC-21-4496|ST_1|CODE_09015|SX_M|RISK_3|AGE_30|SES_1|SCO_2|CD4_1|DRUG_1|MET_NA|APP_1|RES_1|REC_0|VEN_1|CL_162|NAT_mex|2021-08-09"
      ],
      "attributes":[
        "BULK"
      ]
    },
    {
      "source":7,
      "target":8,
      "directed":false,
      "length":0.0,
      "support":0.0,
      "removed":false,
      "sequences":[
        "ID_CEC-21-4456|ST_1|CODE_09010|SX_M|RISK_3|AGE_50|SES_2|SCO_2|CD4_2|DRUG_NA|MET_NA|APP_NA|RES_1|REC_0|VEN_NA|CL_304|NAT_mex|2021-08-04",
        "ID_CEC-21-4481|ST_1|CODE_09007|SX_M|RISK_NA|AGE_33|SES_2|SCO_2|CD4_1|DRUG_0|MET_NA|APP_NA|RES_1|REC_0|VEN_NA|CL_304|NAT_mex|2021-08-06"
      ],
      "attributes":[
        "BULK"
      ]
    },
    {
      "source":7,
      "target":9,
      "directed":false,
      "length":0.0,
      "support":0.0,
      "removed":false,
      "sequences":[
        "ID_CEC-21-4456|ST_1|CODE_09010|SX_M|RISK_3|AGE_50|SES_2|SCO_2|CD4_2|DRUG_NA|MET_NA|APP_NA|RES_1|REC_0|VEN_NA|CL_304|NAT_mex|2021-08-04",
        "ID_CEC-21-4482|ST_1|CODE_09007|SX_M|RISK_3|AGE_51|SES_2|SCO_2|CD4_2|DRUG_0|MET_NA|APP_1|RES_1|REC_1|VEN_NA|CL_304|NAT_mex|2021-08-06"
      ],
      "attributes":[
        "BULK"
      ]
    },
    {
      "source":7,
      "target":10,
      "directed":false,
      "length":0.00850478,
      "support":0.0,
      "removed":false,
      "sequences":[
        "ID_CEC-21-4456|ST_1|CODE_09010|SX_M|RISK_3|AGE_50|SES_2|SCO_2|CD4_2|DRUG_NA|MET_NA|APP_NA|RES_1|REC_0|VEN_NA|CL_304|NAT_mex|2021-08-04",
        "ID_CEC-21-4512|ST_2|CODE_15037|SX_M|RISK_3|AGE_32|SES_1|SCO_3|CD4_3|DRUG_1|MET_NA|APP_1|RES_1|REC_0|VEN_1|CL_304|NAT_mex|2021-08-09"
      ],
      "attributes":[
        "BULK"
      ]
    },
    {
      "source":7,
      "target":11,
      "directed":false,
      "length":0.0077886,
      "support":0.0,
      "removed":false,
      "sequences":[
        "ID_CEC-21-4456|ST_1|CODE_09010|SX_M|RISK_3|AGE_50|SES_2|SCO_2|CD4_2|DRUG_NA|MET_NA|APP_NA|RES_1|REC_0|VEN_NA|CL_304|NAT_mex|2021-08-04",
        "ID_CEC-21-5414|ST_1|CODE_09002|SX_M|RISK_3|AGE_37|SES_2|SCO_2|CD4_1|DRUG_1|MET_NA|APP_1|RES_1|REC_0|VEN_0|CL_304|NAT_mex|2021-11-01"
      ],
      "attributes":[
        "BULK"
      ]
    },
    {
      "source":7,
      "target":12,
      "directed":false,
      "length":0.00601589,
      "support":0.0,
      "removed":false,
      "sequences":[
        "ID_CEC-21-4456|ST_1|CODE_09010|SX_M|RISK_3|AGE_50|SES_2|SCO_2|CD4_2|DRUG_NA|MET_NA|APP_NA|RES_1|REC_0|VEN_NA|CL_304|NAT_mex|2021-08-04",
        "ID_CEC-21-5819|ST_1|CODE_09007|SX_M|RISK_3|AGE_26|SES_2|SCO_3|CD4_1|DRUG_0|MET_NA|APP_1|RES_1|REC_0|VEN_1|CL_304|NAT_mex|2021-12-06"
      ],
      "attributes":[
        "BULK"
      ]
    },
    {
      "source":7,
      "target":13,
      "directed":false,
      "length":0.00673019,
      "support":0.0,
      "removed":false,
      "sequences":[
        "ID_CEC-21-4456|ST_1|CODE_09010|SX_M|RISK_3|AGE_50|SES_2|SCO_2|CD4_2|DRUG_NA|MET_NA|APP_NA|RES_1|REC_0|VEN_NA|CL_304|NAT_mex|2021-08-04",
        "ID_CEC-22-5996|ST_1|CODE_07106|SX_M|RISK_3|AGE_28|SES_2|SCO_2|CD4_1|DRUG_1|MET_NA|APP_0|RES_1|REC_0|VEN_0|CL_304|NAT_mex|2022-01-05"
      ],
      "attributes":[
        "BULK"
      ]
    },
    {
      "source":7,
      "target":14,
      "directed":false,
      "length":0.0,
      "support":0.0,
      "removed":false,
      "sequences":[
        "ID_CEC-21-4456|ST_1|CODE_09010|SX_M|RISK_3|AGE_50|SES_2|SCO_2|CD4_2|DRUG_NA|MET_NA|APP_NA|RES_1|REC_0|VEN_NA|CL_304|NAT_mex|2021-08-04",
        "ID_CEC-22-6029|ST_1|CODE_09007|SX_M|RISK_1|AGE_31|SES_2|SCO_3|CD4_1|DRUG_0|MET_NA|APP_1|RES_1|REC_0|VEN_1|CL_304|NAT_mex|2022-01-07"
      ],
      "attributes":[
        "BULK"
      ]
    },
    {
      "source":7,
      "target":15,
      "directed":false,
      "length":0.00994891,
      "support":0.0,
      "removed":false,
      "sequences":[
        "ID_CEC-21-4456|ST_1|CODE_09010|SX_M|RISK_3|AGE_50|SES_2|SCO_2|CD4_2|DRUG_NA|MET_NA|APP_NA|RES_1|REC_0|VEN_NA|CL_304|NAT_mex|2021-08-04",
        "ID_CEC-22-6109|ST_1|CODE_09016|SX_M|RISK_3|AGE_32|SES_2|SCO_3|CD4_1|DRUG_0|MET_NA|APP_1|RES_1|REC_0|VEN_1|CL_304|NAT_mex|2022-01-13"
      ],
      "attributes":[
        "BULK"
      ]
    },
    {
      "source":7,
      "target":16,
      "directed":false,
      "length":0.00743723,
      "support":0.0,
      "removed":false,
      "sequences":[
        "ID_CEC-21-4456|ST_1|CODE_09010|SX_M|RISK_3|AGE_50|SES_2|SCO_2|CD4_2|DRUG_NA|MET_NA|APP_NA|RES_1|REC_0|VEN_NA|CL_304|NAT_mex|2021-08-04",
        "ID_CEC-22-6263|ST_2|CODE_15033|SX_M|RISK_3|AGE_36|SES_1|SCO_3|CD4_2|DRUG_1|MET_NA|APP_1|RES_1|REC_0|VEN_1|CL_304|NAT_mex|2022-01-27"
      ],
      "attributes":[
        "BULK"
      ]
    },
    {
      "source":7,
      "target":17,
      "directed":false,
      "length":0.00743717,
      "support":0.0,
      "removed":false,
      "sequences":[
        "ID_CEC-21-4456|ST_1|CODE_09010|SX_M|RISK_3|AGE_50|SES_2|SCO_2|CD4_2|DRUG_NA|MET_NA|APP_NA|RES_1|REC_0|VEN_NA|CL_304|NAT_mex|2021-08-04",
        "ID_CEC-22-6929|ST_1|CODE_09016|SX_M|RISK_3|AGE_36|SES_1|SCO_2|CD4_1|DRUG_1|MET_NA|APP_1|RES_1|REC_0|VEN_0|CL_304|NAT_mex|2022-03-24"
      ],
      "attributes":[
        "BULK"
      ]
    },
    {
      "source":7,
      "target":18,
      "directed":false,
      "length":0.00459273,
      "support":0.0,
      "removed":false,
      "sequences":[
        "ID_CEC-21-4456|ST_1|CODE_09010|SX_M|RISK_3|AGE_50|SES_2|SCO_2|CD4_2|DRUG_NA|MET_NA|APP_NA|RES_1|REC_0|VEN_NA|CL_304|NAT_mex|2021-08-04",
        "ID_CEC-22-7365|ST_1|CODE_09016|SX_M|RISK_3|AGE_33|SES_2|SCO_2|CD4_2|DRUG_1|MET_NA|APP_1|RES_1|REC_0|VEN_1|CL_304|NAT_mex|2022-05-03"
      ],
      "attributes":[
        "BULK"
      ]
    },
    {
      "source":7,
      "target":19,
      "directed":false,
      "length":0.00851019,
      "support":0.0,
      "removed":false,
      "sequences":[
        "ID_CEC-21-4456|ST_1|CODE_09010|SX_M|RISK_3|AGE_50|SES_2|SCO_2|CD4_2|DRUG_NA|MET_NA|APP_NA|RES_1|REC_0|VEN_NA|CL_304|NAT_mex|2021-08-04",
        "ID_CEC-22-7565|ST_2|CODE_15037|SX_M|RISK_3|AGE_27|SES_2|SCO_3|CD4_2|DRUG_1|MET_NA|APP_1|RES_1|REC_1|VEN_0|CL_304|NAT_mex|2022-05-18"
      ],
      "attributes":[
        "BULK"
      ]
    },
    {
      "source":7,
      "target":20,
      "directed":false,
      "length":0.00885733,
      "support":0.0,
      "removed":false,
      "sequences":[
        "ID_CEC-21-4456|ST_1|CODE_09010|SX_M|RISK_3|AGE_50|SES_2|SCO_2|CD4_2|DRUG_NA|MET_NA|APP_NA|RES_1|REC_0|VEN_NA|CL_304|NAT_mex|2021-08-04",
        "ID_CEC-22-7636|ST_1|CODE_09002|SX_M|RISK_3|AGE_37|SES_2|SCO_3|CD4_2|DRUG_1|MET_NA|APP_1|RES_1|REC_0|VEN_1|CL_304|NAT_mex|2022-05-23"
      ],
      "attributes":[
        "BULK"
      ]
    },
    {
      "source":7,
      "target":21,
      "directed":false,
      "length":0.00743982,
      "support":0.0,
      "removed":false,
      "sequences":[
        "ID_CEC-21-4456|ST_1|CODE_09010|SX_M|RISK_3|AGE_50|SES_2|SCO_2|CD4_2|DRUG_NA|MET_NA|APP_NA|RES_1|REC_0|VEN_NA|CL_304|NAT_mex|2021-08-04",
        "ID_CEC-22-7788|ST_1|CODE_09015|SX_M|RISK_3|AGE_51|SES_2|SCO_3|CD4_3|DRUG_1|MET_NA|APP_1|RES_1|REC_1|VEN_0|CL_304|NAT_mex|2022-06-02"
      ],
      "attributes":[
        "BULK"
      ]
    },
    {
      "source":7,
      "target":22,
      "directed":false,
      "length":0.00922172,
      "support":0.0,
      "removed":false,
      "sequences":[
        "ID_CEC-21-4456|ST_1|CODE_09010|SX_M|RISK_3|AGE_50|SES_2|SCO_2|CD4_2|DRUG_NA|MET_NA|APP_NA|RES_1|REC_0|VEN_NA|CL_304|NAT_mex|2021-08-04",
        "ID_CEC-22-8178|ST_2|CODE_15057|SX_M|RISK_3|AGE_27|SES_2|SCO_3|CD4_1|DRUG_1|MET_NA|APP_0|RES_1|REC_0|VEN_0|CL_304|NAT_mex|2022-07-04"
      ],
      "attributes":[
        "BULK"
      ]
    },
    {
      "source":7,
      "target":23,
      "directed":false,
      "length":0.0088635,
      "support":0.0,
      "removed":false,
      "sequences":[
        "ID_CEC-21-4456|ST_1|CODE_09010|SX_M|RISK_3|AGE_50|SES_2|SCO_2|CD4_2|DRUG_NA|MET_NA|APP_NA|RES_1|REC_0|VEN_NA|CL_304|NAT_mex|2021-08-04",
        "ID_CEC-22-8228|ST_1|CODE_09015|SX_M|RISK_3|AGE_29|SES_1|SCO_3|CD4_3|DRUG_1|MET_NA|APP_0|RES_1|REC_0|VEN_0|CL_304|NAT_mex|2022-07-07"
      ],
      "attributes":[
        "BULK"
      ]
    },
    {
      "source":7,
      "target":24,
      "directed":false,
      "length":0.00922058,
      "support":0.0,
      "removed":false,
      "sequences":[
        "ID_CEC-21-4456|ST_1|CODE_09010|SX_M|RISK_3|AGE_50|SES_2|SCO_2|CD4_2|DRUG_NA|MET_NA|APP_NA|RES_1|REC_0|VEN_NA|CL_304|NAT_mex|2021-08-04",
        "ID_CEC-22-8276|ST_1|CODE_09015|SX_M|RISK_NA|AGE_33|SES_NA|SCO_NA|CD4_2|DRUG_NA|MET_NA|APP_NA|RES_1|REC_0|VEN_NA|CL_304|NAT_NA|2022-07-12"
      ],
      "attributes":[
        "BULK"
      ]
    },
    {
      "source":7,
      "target":25,
      "directed":false,
      "length":0.0113811,
      "support":0.0,
      "removed":false,
      "sequences":[
        "ID_CEC-21-4456|ST_1|CODE_09010|SX_M|RISK_3|AGE_50|SES_2|SCO_2|CD4_2|DRUG_NA|MET_NA|APP_NA|RES_1|REC_0|VEN_NA|CL_304|NAT_mex|2021-08-04",
        "ID_CEC-22-8566|ST_2|CODE_15033|SX_M|RISK_3|AGE_31|SES_2|SCO_3|CD4_2|DRUG_0|MET_NA|APP_1|RES_3|REC_1|VEN_0|CL_304|NAT_mex|2022-08-11"
      ],
      "attributes":[
        "BULK"
      ]
    },
    {
      "source":7,
      "target":26,
      "directed":false,
      "length":0.0103182,
      "support":0.0,
      "removed":false,
      "sequences":[
        "ID_CEC-21-4456|ST_1|CODE_09010|SX_M|RISK_3|AGE_50|SES_2|SCO_2|CD4_2|DRUG_NA|MET_NA|APP_NA|RES_1|REC_0|VEN_NA|CL_304|NAT_mex|2021-08-04",
        "ID_CEC-22-9852|ST_2|CODE_15057|SX_M|RISK_3|AGE_31|SES_1|SCO_3|CD4_2|DRUG_1|MET_NA|APP_1|RES_1|REC_0|VEN_1|CL_304|NAT_mex|2022-12-13"
      ],
      "attributes":[
        "BULK"
      ]
    },
    {
      "source":1370,
      "target":1371,
      "directed":false,
      "length":0.0,
      "support":0.0,
      "removed":false,
      "sequences":[
        "ID_CEC-21-4461|ST_1|CODE_09002|SX_M|RISK_3|AGE_20|SES_2|SCO_2|CD4_1|DRUG_0|MET_NA|APP_0|RES_1|REC_0|VEN_0|CL_443|NAT_mex|2021-08-04",
        "ID_CEC-21-4537|ST_2|CODE_15058|SX_M|RISK_3|AGE_21|SES_2|SCO_2|CD4_1|DRUG_0|MET_NA|APP_1|RES_1|REC_0|VEN_0|CL_443|NAT_mex|2021-08-11"
      ],
      "attributes":[
        "BULK"
      ]
    },
    {
      "source":1370,
      "target":1372,
      "directed":false,
      "length":0.00956746,
      "support":0.0,
      "removed":false,
      "sequences":[
        "ID_CEC-21-4461|ST_1|CODE_09002|SX_M|RISK_3|AGE_20|SES_2|SCO_2|CD4_1|DRUG_0|MET_NA|APP_0|RES_1|REC_0|VEN_0|CL_443|NAT_mex|2021-08-04",
        "ID_CEC-21-5532|ST_1|CODE_09005|SX_M|RISK_3|AGE_19|SES_2|SCO_2|CD4_1|DRUG_0|MET_NA|APP_1|RES_1|REC_0|VEN_0|CL_443|NAT_mex|2021-11-11"
      ],
      "attributes":[
        "BULK"
      ]
    },
    {
      "source":1370,
      "target":1373,
      "directed":false,
      "length":0.000351834,
      "support":0.0,
      "removed":false,
      "sequences":[
        "ID_CEC-21-4461|ST_1|CODE_09002|SX_M|RISK_3|AGE_20|SES_2|SCO_2|CD4_1|DRUG_0|MET_NA|APP_0|RES_1|REC_0|VEN_0|CL_443|NAT_mex|2021-08-04",
        "ID_CEC-22-8913|ST_1|CODE_09015|SX_M|RISK_3|AGE_22|SES_1|SCO_2|CD4_1|DRUG_1|MET_NA|APP_0|RES_1|REC_0|VEN_1|CL_443|NAT_mex|2022-09-07"
      ],
      "attributes":[
        "BULK"
      ]
    },
    {
      "source":1370,
      "target":1374,
      "directed":false,
      "length":0.00246695,
      "support":0.0,
      "removed":false,
      "sequences":[
        "ID_CEC-21-4461|ST_1|CODE_09002|SX_M|RISK_3|AGE_20|SES_2|SCO_2|CD4_1|DRUG_0|MET_NA|APP_0|RES_1|REC_0|VEN_0|CL_443|NAT_mex|2021-08-04",
        "ID_CEC-22-9343|ST_1|CODE_09003|SX_M|RISK_3|AGE_24|SES_1|SCO_3|CD4_2|DRUG_1|MET_NA|APP_1|RES_1|REC_1|VEN_1|CL_443|NAT_mex|2022-10-20"
      ],
      "attributes":[
        "BULK"
      ]
    },
    {
      "source":2153,
      "target":2154,
      "directed":false,
      "length":0.00459174,
      "support":0.0,
      "removed":false,
      "sequences":[
        "ID_CEC-21-4463|ST_1|CODE_09010|SX_M|RISK_3|AGE_28|SES_1|SCO_2|CD4_1|DRUG_0|MET_NA|APP_1|RES_1|REC_0|VEN_0|CL_504|NAT_mex|2021-08-04",
        "ID_CEC-22-7406|ST_1|CODE_09005|SX_M|RISK_3|AGE_22|SES_1|SCO_2|CD4_2|DRUG_1|MET_NA|APP_1|RES_1|REC_0|VEN_1|CL_504|NAT_mex|2022-05-06"
      ],
      "attributes":[
        "BULK"
      ]
    },
    {
      "source":3048,
      "target":3049,
      "directed":false,
      "length":0.00671797,
      "support":0.0,
      "removed":false,
      "sequences":[
        "ID_CEC-21-4465|ST_1|CODE_09016|SX_M|RISK_3|AGE_26|SES_1|SCO_2|CD4_1|DRUG_1|MET_NA|APP_1|RES_1|REC_0|VEN_0|CL_631|NAT_mex|2021-08-04",
        "ID_CEC-22-7508|ST_2|CODE_15057|SX_M|RISK_3|AGE_25|SES_2|SCO_2|CD4_2|DRUG_1|MET_NA|APP_1|RES_1|REC_0|VEN_1|CL_631|NAT_mex|2022-05-13"
      ],
      "attributes":[
        "BULK"
      ]
    },
    {
      "source":3050,
      "target":3051,
      "directed":false,
      "length":0.00211448,
      "support":0.0,
      "removed":false,
      "sequences":[
        "ID_CEC-21-4467|ST_1|CODE_09015|SX_M|RISK_3|AGE_25|SES_2|SCO_2|CD4_2|DRUG_1|MET_NA|APP_1|RES_1|REC_0|VEN_1|CL_1064|NAT_mex|2021-08-04",
        "ID_CEC-22-8939|ST_1|CODE_09005|SX_M|RISK_3|AGE_28|SES_2|SCO_2|CD4_1|DRUG_1|MET_NA|APP_1|RES_1|REC_0|VEN_1|CL_1064|NAT_mex|2022-09-09"
      ],
      "attributes":[
        "BULK"
      ]
    },
    {
      "source":3052,
      "target":3053,
      "directed":false,
      "length":0.0135288,
      "support":0.0,
      "removed":false,
      "sequences":[
        "ID_CEC-21-4469|ST_2|CODE_15002|SX_F|RISK_1|AGE_30|SES_1|SCO_2|CD4_1|DRUG_0|MET_NA|APP_NA|RES_1|REC_0|VEN_NA|CL_1065|NAT_mex|2021-08-05",
        "ID_CEC-21-4551|ST_2|CODE_15100|SX_M|RISK_2|AGE_32|SES_1|SCO_2|CD4_1|DRUG_0|MET_NA|APP_0|RES_1|REC_0|VEN_0|CL_1065|NAT_mex|2021-08-12"
      ],
      "attributes":[
        "BULK"
      ]
    },
    {
      "source":1406,
      "target":1404,
      "directed":false,
      "length":0.01102,
      "support":0.0,
      "removed":false,
      "sequences":[
        "ID_CEC-21-4470|ST_1|CODE_09010|SX_F|RISK_1|AGE_30|SES_1|SCO_3|CD4_2|DRUG_0|MET_NA|APP_NA|RES_1|REC_1|VEN_NA|CL_NA|NAT_mex|2021-08-05",
        "ID_CEC-21-5066|ST_1|CODE_09015|SX_M|RISK_3|AGE_35|SES_1|SCO_3|CD4_1|DRUG_NA|MET_NA|APP_1|RES_1|REC_0|VEN_NA|CL_540|NAT_mex|2021-10-01"
      ],
      "attributes":[
        "BULK"
      ]
    },
    {
      "source":1406,
      "target":1407,
      "directed":false,
      "length":0.0102937,
      "support":0.0,
      "removed":false,
      "sequences":[
        "ID_CEC-21-4470|ST_1|CODE_09010|SX_F|RISK_1|AGE_30|SES_1|SCO_3|CD4_2|DRUG_0|MET_NA|APP_NA|RES_1|REC_1|VEN_NA|CL_NA|NAT_mex|2021-08-05",
        "ID_CEC-22-8357|ST_1|CODE_09004|SX_M|RISK_3|AGE_37|SES_2|SCO_3|CD4_1|DRUG_1|MET_NA|APP_1|RES_1|REC_0|VEN_1|CL_540|NAT_mex|2022-07-18"
      ],
      "attributes":[
        "BULK"
      ]
    },
    {
      "source":96,
      "target":98,
      "directed":false,
      "length":0.0102944,
      "support":0.0,
      "removed":false,
      "sequences":[
        "ID_CEC-21-4473|ST_1|CODE_09007|SX_M|RISK_3|AGE_29|SES_2|SCO_3|CD4_2|DRUG_1|MET_1|APP_1|RES_1|REC_0|VEN_1|CL_16|NAT_mex|2021-08-05",
        "ID_CEC-21-5821|ST_2|CODE_15033|SX_M|RISK_3|AGE_18|SES_2|SCO_2|CD4_1|DRUG_1|MET_NA|APP_1|RES_1|REC_0|VEN_1|CL_16|NAT_mex|2021-12-06"
      ],
      "attributes":[
        "BULK"
      ]
    },
    {
      "source":96,
      "target":99,
      "directed":false,
      "length":0.0127898,
      "support":0.0,
      "removed":false,
      "sequences":[
        "ID_CEC-21-4473|ST_1|CODE_09007|SX_M|RISK_3|AGE_29|SES_2|SCO_3|CD4_2|DRUG_1|MET_1|APP_1|RES_1|REC_0|VEN_1|CL_16|NAT_mex|2021-08-05",
        "ID_CEC-21-5862|ST_1|CODE_09011|SX_M|RISK_3|AGE_26|SES_2|SCO_2|CD4_2|DRUG_1|MET_NA|APP_1|RES_1|REC_0|VEN_1|CL_16|NAT_mex|2021-12-08"
      ],
      "attributes":[
        "BULK"
      ]
    },
    {
      "source":96,
      "target":101,
      "directed":false,
      "length":0.006364,
      "support":0.0,
      "removed":false,
      "sequences":[
        "ID_CEC-21-4473|ST_1|CODE_09007|SX_M|RISK_3|AGE_29|SES_2|SCO_3|CD4_2|DRUG_1|MET_1|APP_1|RES_1|REC_0|VEN_1|CL_16|NAT_mex|2021-08-05",
        "ID_CEC-22-6272|ST_1|CODE_09005|SX_M|RISK_3|AGE_28|SES_1|SCO_3|CD4_2|DRUG_1|MET_NA|APP_0|RES_1|REC_0|VEN_0|CL_16|NAT_mex|2022-01-27"
      ],
      "attributes":[
        "BULK"
      ]
    },
    {
      "source":96,
      "target":102,
      "directed":false,
      "length":0.00707643,
      "support":0.0,
      "removed":false,
      "sequences":[
        "ID_CEC-21-4473|ST_1|CODE_09007|SX_M|RISK_3|AGE_29|SES_2|SCO_3|CD4_2|DRUG_1|MET_1|APP_1|RES_1|REC_0|VEN_1|CL_16|NAT_mex|2021-08-05",
        "ID_CEC-22-6926|ST_1|CODE_09014|SX_M|RISK_NA|AGE_28|SES_NA|SCO_NA|CD4_2|DRUG_NA|MET_NA|APP_NA|RES_1|REC_0|VEN_NA|CL_16|NAT_NA|2022-03-24"
      ],
      "attributes":[
        "BULK"
      ]
    },
    {
      "source":96,
      "target":103,
      "directed":false,
      "length":0.0113661,
      "support":0.0,
      "removed":false,
      "sequences":[
        "ID_CEC-21-4473|ST_1|CODE_09007|SX_M|RISK_3|AGE_29|SES_2|SCO_3|CD4_2|DRUG_1|MET_1|APP_1|RES_1|REC_0|VEN_1|CL_16|NAT_mex|2021-08-05",
        "ID_CEC-22-7088|ST_2|CODE_15121|SX_M|RISK_3|AGE_24|SES_2|SCO_2|CD4_1|DRUG_1|MET_NA|APP_1|RES_1|REC_0|VEN_1|CL_16|NAT_mex|2022-04-06"
      ],
      "attributes":[
        "BULK"
      ]
    },
    {
      "source":96,
      "target":106,
      "directed":false,
      "length":0.00671832,
      "support":0.0,
      "removed":false,
      "sequences":[
        "ID_CEC-21-4473|ST_1|CODE_09007|SX_M|RISK_3|AGE_29|SES_2|SCO_3|CD4_2|DRUG_1|MET_1|APP_1|RES_1|REC_0|VEN_1|CL_16|NAT_mex|2021-08-05",
        "ID_CEC-22-9289|ST_1|CODE_09005|SX_M|RISK_NA|AGE_22|SES_NA|SCO_NA|CD4_2|DRUG_NA|MET_NA|APP_NA|RES_1|REC_0|VEN_NA|CL_16|NAT_NA|2022-10-13"
      ],
      "attributes":[
        "BULK"
      ]
    },
    {
      "source":1090,
      "target":1092,
      "directed":false,
      "length":0.0138984,
      "support":0.0,
      "removed":false,
      "sequences":[
        "ID_CEC-21-4477|ST_1|CODE_09008|SX_M|RISK_3|AGE_23|SES_2|SCO_3|CD4_2|DRUG_1|MET_NA|APP_0|RES_6|REC_1|VEN_1|CL_140|NAT_mex|2021-08-05",
        "ID_CEC-22-7244|ST_1|CODE_09010|SX_M|RISK_3|AGE_25|SES_1|SCO_3|CD4_1|DRUG_1|MET_NA|APP_1|RES_1|REC_0|VEN_1|CL_140|NAT_mex|2022-04-22"
      ],
      "attributes":[
        "BULK"
      ]
    },
    {
      "source":69,
      "target":70,
      "directed":false,
      "length":0.0124448,
      "support":0.0,
      "removed":false,
      "sequences":[
        "ID_CEC-21-4478|ST_1|CODE_09007|SX_M|RISK_3|AGE_25|SES_2|SCO_2|CD4_1|DRUG_0|MET_NA|APP_0|RES_1|REC_0|VEN_0|CL_85|NAT_mex|2021-08-04",
        "ID_CEC-21-4670|ST_1|CODE_09007|SX_F|RISK_1|AGE_25|SES_2|SCO_3|CD4_2|DRUG_0|MET_NA|APP_NA|RES_2|REC_0|VEN_NA|CL_85|NAT_mex|2021-08-25"
      ],
      "attributes":[
        "BULK"
      ]
    },
    {
      "source":69,
      "target":77,
      "directed":false,
      "length":0.0120827,
      "support":0.0,
      "removed":false,
      "sequences":[
        "ID_CEC-21-4478|ST_1|CODE_09007|SX_M|RISK_3|AGE_25|SES_2|SCO_2|CD4_1|DRUG_0|MET_NA|APP_0|RES_1|REC_0|VEN_0|CL_85|NAT_mex|2021-08-04",
        "ID_CEC-22-6789|ST_2|CODE_15057|SX_M|RISK_3|AGE_30|SES_1|SCO_2|CD4_1|DRUG_0|MET_NA|APP_1|RES_1|REC_0|VEN_1|CL_85|NAT_mex|2022-03-14"
      ],
      "attributes":[
        "BULK"
      ]
    },
    {
      "source":8,
      "target":9,
      "directed":false,
      "length":0.0,
      "support":0.0,
      "removed":false,
      "sequences":[
        "ID_CEC-21-4481|ST_1|CODE_09007|SX_M|RISK_NA|AGE_33|SES_2|SCO_2|CD4_1|DRUG_0|MET_NA|APP_NA|RES_1|REC_0|VEN_NA|CL_304|NAT_mex|2021-08-06",
        "ID_CEC-21-4482|ST_1|CODE_09007|SX_M|RISK_3|AGE_51|SES_2|SCO_2|CD4_2|DRUG_0|MET_NA|APP_1|RES_1|REC_1|VEN_NA|CL_304|NAT_mex|2021-08-06"
      ],
      "attributes":[
        "BULK"
      ]
    },
    {
      "source":8,
      "target":10,
      "directed":false,
      "length":0.00850479,
      "support":0.0,
      "removed":false,
      "sequences":[
        "ID_CEC-21-4481|ST_1|CODE_09007|SX_M|RISK_NA|AGE_33|SES_2|SCO_2|CD4_1|DRUG_0|MET_NA|APP_NA|RES_1|REC_0|VEN_NA|CL_304|NAT_mex|2021-08-06",
        "ID_CEC-21-4512|ST_2|CODE_15037|SX_M|RISK_3|AGE_32|SES_1|SCO_3|CD4_3|DRUG_1|MET_NA|APP_1|RES_1|REC_0|VEN_1|CL_304|NAT_mex|2021-08-09"
      ],
      "attributes":[
        "BULK"
      ]
    },
    {
      "source":8,
      "target":11,
      "directed":false,
      "length":0.0077886,
      "support":0.0,
      "removed":false,
      "sequences":[
        "ID_CEC-21-4481|ST_1|CODE_09007|SX_M|RISK_NA|AGE_33|SES_2|SCO_2|CD4_1|DRUG_0|MET_NA|APP_NA|RES_1|REC_0|VEN_NA|CL_304|NAT_mex|2021-08-06",
        "ID_CEC-21-5414|ST_1|CODE_09002|SX_M|RISK_3|AGE_37|SES_2|SCO_2|CD4_1|DRUG_1|MET_NA|APP_1|RES_1|REC_0|VEN_0|CL_304|NAT_mex|2021-11-01"
      ],
      "attributes":[
        "BULK"
      ]
    },
    {
      "source":8,
      "target":12,
      "directed":false,
      "length":0.00601589,
      "support":0.0,
      "removed":false,
      "sequences":[
        "ID_CEC-21-4481|ST_1|CODE_09007|SX_M|RISK_NA|AGE_33|SES_2|SCO_2|CD4_1|DRUG_0|MET_NA|APP_NA|RES_1|REC_0|VEN_NA|CL_304|NAT_mex|2021-08-06",
        "ID_CEC-21-5819|ST_1|CODE_09007|SX_M|RISK_3|AGE_26|SES_2|SCO_3|CD4_1|DRUG_0|MET_NA|APP_1|RES_1|REC_0|VEN_1|CL_304|NAT_mex|2021-12-06"
      ],
      "attributes":[
        "BULK"
      ]
    },
    {
      "source":8,
      "target":13,
      "directed":false,
      "length":0.00673019,
      "support":0.0,
      "removed":false,
      "sequences":[
        "ID_CEC-21-4481|ST_1|CODE_09007|SX_M|RISK_NA|AGE_33|SES_2|SCO_2|CD4_1|DRUG_0|MET_NA|APP_NA|RES_1|REC_0|VEN_NA|CL_304|NAT_mex|2021-08-06",
        "ID_CEC-22-5996|ST_1|CODE_07106|SX_M|RISK_3|AGE_28|SES_2|SCO_2|CD4_1|DRUG_1|MET_NA|APP_0|RES_1|REC_0|VEN_0|CL_304|NAT_mex|2022-01-05"
      ],
      "attributes":[
        "BULK"
      ]
    },
    {
      "source":8,
      "target":14,
      "directed":false,
      "length":0.0,
      "support":0.0,
      "removed":false,
      "sequences":[
        "ID_CEC-21-4481|ST_1|CODE_09007|SX_M|RISK_NA|AGE_33|SES_2|SCO_2|CD4_1|DRUG_0|MET_NA|APP_NA|RES_1|REC_0|VEN_NA|CL_304|NAT_mex|2021-08-06",
        "ID_CEC-22-6029|ST_1|CODE_09007|SX_M|RISK_1|AGE_31|SES_2|SCO_3|CD4_1|DRUG_0|MET_NA|APP_1|RES_1|REC_0|VEN_1|CL_304|NAT_mex|2022-01-07"
      ],
      "attributes":[
        "BULK"
      ]
    },
    {
      "source":8,
      "target":15,
      "directed":false,
      "length":0.00994889,
      "support":0.0,
      "removed":false,
      "sequences":[
        "ID_CEC-21-4481|ST_1|CODE_09007|SX_M|RISK_NA|AGE_33|SES_2|SCO_2|CD4_1|DRUG_0|MET_NA|APP_NA|RES_1|REC_0|VEN_NA|CL_304|NAT_mex|2021-08-06",
        "ID_CEC-22-6109|ST_1|CODE_09016|SX_M|RISK_3|AGE_32|SES_2|SCO_3|CD4_1|DRUG_0|MET_NA|APP_1|RES_1|REC_0|VEN_1|CL_304|NAT_mex|2022-01-13"
      ],
      "attributes":[
        "BULK"
      ]
    },
    {
      "source":8,
      "target":16,
      "directed":false,
      "length":0.00743723,
      "support":0.0,
      "removed":false,
      "sequences":[
        "ID_CEC-21-4481|ST_1|CODE_09007|SX_M|RISK_NA|AGE_33|SES_2|SCO_2|CD4_1|DRUG_0|MET_NA|APP_NA|RES_1|REC_0|VEN_NA|CL_304|NAT_mex|2021-08-06",
        "ID_CEC-22-6263|ST_2|CODE_15033|SX_M|RISK_3|AGE_36|SES_1|SCO_3|CD4_2|DRUG_1|MET_NA|APP_1|RES_1|REC_0|VEN_1|CL_304|NAT_mex|2022-01-27"
      ],
      "attributes":[
        "BULK"
      ]
    },
    {
      "source":8,
      "target":17,
      "directed":false,
      "length":0.00743717,
      "support":0.0,
      "removed":false,
      "sequences":[
        "ID_CEC-21-4481|ST_1|CODE_09007|SX_M|RISK_NA|AGE_33|SES_2|SCO_2|CD4_1|DRUG_0|MET_NA|APP_NA|RES_1|REC_0|VEN_NA|CL_304|NAT_mex|2021-08-06",
        "ID_CEC-22-6929|ST_1|CODE_09016|SX_M|RISK_3|AGE_36|SES_1|SCO_2|CD4_1|DRUG_1|MET_NA|APP_1|RES_1|REC_0|VEN_0|CL_304|NAT_mex|2022-03-24"
      ],
      "attributes":[
        "BULK"
      ]
    },
    {
      "source":8,
      "target":18,
      "directed":false,
      "length":0.00459272,
      "support":0.0,
      "removed":false,
      "sequences":[
        "ID_CEC-21-4481|ST_1|CODE_09007|SX_M|RISK_NA|AGE_33|SES_2|SCO_2|CD4_1|DRUG_0|MET_NA|APP_NA|RES_1|REC_0|VEN_NA|CL_304|NAT_mex|2021-08-06",
        "ID_CEC-22-7365|ST_1|CODE_09016|SX_M|RISK_3|AGE_33|SES_2|SCO_2|CD4_2|DRUG_1|MET_NA|APP_1|RES_1|REC_0|VEN_1|CL_304|NAT_mex|2022-05-03"
      ],
      "attributes":[
        "BULK"
      ]
    },
    {
      "source":8,
      "target":19,
      "directed":false,
      "length":0.00851019,
      "support":0.0,
      "removed":false,
      "sequences":[
        "ID_CEC-21-4481|ST_1|CODE_09007|SX_M|RISK_NA|AGE_33|SES_2|SCO_2|CD4_1|DRUG_0|MET_NA|APP_NA|RES_1|REC_0|VEN_NA|CL_304|NAT_mex|2021-08-06",
        "ID_CEC-22-7565|ST_2|CODE_15037|SX_M|RISK_3|AGE_27|SES_2|SCO_3|CD4_2|DRUG_1|MET_NA|APP_1|RES_1|REC_1|VEN_0|CL_304|NAT_mex|2022-05-18"
      ],
      "attributes":[
        "BULK"
      ]
    },
    {
      "source":8,
      "target":20,
      "directed":false,
      "length":0.00885733,
      "support":0.0,
      "removed":false,
      "sequences":[
        "ID_CEC-21-4481|ST_1|CODE_09007|SX_M|RISK_NA|AGE_33|SES_2|SCO_2|CD4_1|DRUG_0|MET_NA|APP_NA|RES_1|REC_0|VEN_NA|CL_304|NAT_mex|2021-08-06",
        "ID_CEC-22-7636|ST_1|CODE_09002|SX_M|RISK_3|AGE_37|SES_2|SCO_3|CD4_2|DRUG_1|MET_NA|APP_1|RES_1|REC_0|VEN_1|CL_304|NAT_mex|2022-05-23"
      ],
      "attributes":[
        "BULK"
      ]
    },
    {
      "source":8,
      "target":21,
      "directed":false,
      "length":0.00743982,
      "support":0.0,
      "removed":false,
      "sequences":[
        "ID_CEC-21-4481|ST_1|CODE_09007|SX_M|RISK_NA|AGE_33|SES_2|SCO_2|CD4_1|DRUG_0|MET_NA|APP_NA|RES_1|REC_0|VEN_NA|CL_304|NAT_mex|2021-08-06",
        "ID_CEC-22-7788|ST_1|CODE_09015|SX_M|RISK_3|AGE_51|SES_2|SCO_3|CD4_3|DRUG_1|MET_NA|APP_1|RES_1|REC_1|VEN_0|CL_304|NAT_mex|2022-06-02"
      ],
      "attributes":[
        "BULK"
      ]
    },
    {
      "source":8,
      "target":22,
      "directed":false,
      "length":0.00922172,
      "support":0.0,
      "removed":false,
      "sequences":[
        "ID_CEC-21-4481|ST_1|CODE_09007|SX_M|RISK_NA|AGE_33|SES_2|SCO_2|CD4_1|DRUG_0|MET_NA|APP_NA|RES_1|REC_0|VEN_NA|CL_304|NAT_mex|2021-08-06",
        "ID_CEC-22-8178|ST_2|CODE_15057|SX_M|RISK_3|AGE_27|SES_2|SCO_3|CD4_1|DRUG_1|MET_NA|APP_0|RES_1|REC_0|VEN_0|CL_304|NAT_mex|2022-07-04"
      ],
      "attributes":[
        "BULK"
      ]
    },
    {
      "source":8,
      "target":23,
      "directed":false,
      "length":0.0088635,
      "support":0.0,
      "removed":false,
      "sequences":[
        "ID_CEC-21-4481|ST_1|CODE_09007|SX_M|RISK_NA|AGE_33|SES_2|SCO_2|CD4_1|DRUG_0|MET_NA|APP_NA|RES_1|REC_0|VEN_NA|CL_304|NAT_mex|2021-08-06",
        "ID_CEC-22-8228|ST_1|CODE_09015|SX_M|RISK_3|AGE_29|SES_1|SCO_3|CD4_3|DRUG_1|MET_NA|APP_0|RES_1|REC_0|VEN_0|CL_304|NAT_mex|2022-07-07"
      ],
      "attributes":[
        "BULK"
      ]
    },
    {
      "source":8,
      "target":24,
      "directed":false,
      "length":0.00922058,
      "support":0.0,
      "removed":false,
      "sequences":[
        "ID_CEC-21-4481|ST_1|CODE_09007|SX_M|RISK_NA|AGE_33|SES_2|SCO_2|CD4_1|DRUG_0|MET_NA|APP_NA|RES_1|REC_0|VEN_NA|CL_304|NAT_mex|2021-08-06",
        "ID_CEC-22-8276|ST_1|CODE_09015|SX_M|RISK_NA|AGE_33|SES_NA|SCO_NA|CD4_2|DRUG_NA|MET_NA|APP_NA|RES_1|REC_0|VEN_NA|CL_304|NAT_NA|2022-07-12"
      ],
      "attributes":[
        "BULK"
      ]
    },
    {
      "source":8,
      "target":25,
      "directed":false,
      "length":0.0113811,
      "support":0.0,
      "removed":false,
      "sequences":[
        "ID_CEC-21-4481|ST_1|CODE_09007|SX_M|RISK_NA|AGE_33|SES_2|SCO_2|CD4_1|DRUG_0|MET_NA|APP_NA|RES_1|REC_0|VEN_NA|CL_304|NAT_mex|2021-08-06",
        "ID_CEC-22-8566|ST_2|CODE_15033|SX_M|RISK_3|AGE_31|SES_2|SCO_3|CD4_2|DRUG_0|MET_NA|APP_1|RES_3|REC_1|VEN_0|CL_304|NAT_mex|2022-08-11"
      ],
      "attributes":[
        "BULK"
      ]
    },
    {
      "source":8,
      "target":26,
      "directed":false,
      "length":0.0103182,
      "support":0.0,
      "removed":false,
      "sequences":[
        "ID_CEC-21-4481|ST_1|CODE_09007|SX_M|RISK_NA|AGE_33|SES_2|SCO_2|CD4_1|DRUG_0|MET_NA|APP_NA|RES_1|REC_0|VEN_NA|CL_304|NAT_mex|2021-08-06",
        "ID_CEC-22-9852|ST_2|CODE_15057|SX_M|RISK_3|AGE_31|SES_1|SCO_3|CD4_2|DRUG_1|MET_NA|APP_1|RES_1|REC_0|VEN_1|CL_304|NAT_mex|2022-12-13"
      ],
      "attributes":[
        "BULK"
      ]
    },
    {
      "source":9,
      "target":10,
      "directed":false,
      "length":0.00850478,
      "support":0.0,
      "removed":false,
      "sequences":[
        "ID_CEC-21-4482|ST_1|CODE_09007|SX_M|RISK_3|AGE_51|SES_2|SCO_2|CD4_2|DRUG_0|MET_NA|APP_1|RES_1|REC_1|VEN_NA|CL_304|NAT_mex|2021-08-06",
        "ID_CEC-21-4512|ST_2|CODE_15037|SX_M|RISK_3|AGE_32|SES_1|SCO_3|CD4_3|DRUG_1|MET_NA|APP_1|RES_1|REC_0|VEN_1|CL_304|NAT_mex|2021-08-09"
      ],
      "attributes":[
        "BULK"
      ]
    },
    {
      "source":9,
      "target":11,
      "directed":false,
      "length":0.0077886,
      "support":0.0,
      "removed":false,
      "sequences":[
        "ID_CEC-21-4482|ST_1|CODE_09007|SX_M|RISK_3|AGE_51|SES_2|SCO_2|CD4_2|DRUG_0|MET_NA|APP_1|RES_1|REC_1|VEN_NA|CL_304|NAT_mex|2021-08-06",
        "ID_CEC-21-5414|ST_1|CODE_09002|SX_M|RISK_3|AGE_37|SES_2|SCO_2|CD4_1|DRUG_1|MET_NA|APP_1|RES_1|REC_0|VEN_0|CL_304|NAT_mex|2021-11-01"
      ],
      "attributes":[
        "BULK"
      ]
    },
    {
      "source":9,
      "target":12,
      "directed":false,
      "length":0.00601589,
      "support":0.0,
      "removed":false,
      "sequences":[
        "ID_CEC-21-4482|ST_1|CODE_09007|SX_M|RISK_3|AGE_51|SES_2|SCO_2|CD4_2|DRUG_0|MET_NA|APP_1|RES_1|REC_1|VEN_NA|CL_304|NAT_mex|2021-08-06",
        "ID_CEC-21-5819|ST_1|CODE_09007|SX_M|RISK_3|AGE_26|SES_2|SCO_3|CD4_1|DRUG_0|MET_NA|APP_1|RES_1|REC_0|VEN_1|CL_304|NAT_mex|2021-12-06"
      ],
      "attributes":[
        "BULK"
      ]
    },
    {
      "source":9,
      "target":13,
      "directed":false,
      "length":0.00673019,
      "support":0.0,
      "removed":false,
      "sequences":[
        "ID_CEC-21-4482|ST_1|CODE_09007|SX_M|RISK_3|AGE_51|SES_2|SCO_2|CD4_2|DRUG_0|MET_NA|APP_1|RES_1|REC_1|VEN_NA|CL_304|NAT_mex|2021-08-06",
        "ID_CEC-22-5996|ST_1|CODE_07106|SX_M|RISK_3|AGE_28|SES_2|SCO_2|CD4_1|DRUG_1|MET_NA|APP_0|RES_1|REC_0|VEN_0|CL_304|NAT_mex|2022-01-05"
      ],
      "attributes":[
        "BULK"
      ]
    },
    {
      "source":9,
      "target":14,
      "directed":false,
      "length":0.0,
      "support":0.0,
      "removed":false,
      "sequences":[
        "ID_CEC-21-4482|ST_1|CODE_09007|SX_M|RISK_3|AGE_51|SES_2|SCO_2|CD4_2|DRUG_0|MET_NA|APP_1|RES_1|REC_1|VEN_NA|CL_304|NAT_mex|2021-08-06",
        "ID_CEC-22-6029|ST_1|CODE_09007|SX_M|RISK_1|AGE_31|SES_2|SCO_3|CD4_1|DRUG_0|MET_NA|APP_1|RES_1|REC_0|VEN_1|CL_304|NAT_mex|2022-01-07"
      ],
      "attributes":[
        "BULK"
      ]
    },
    {
      "source":9,
      "target":15,
      "directed":false,
      "length":0.00994891,
      "support":0.0,
      "removed":false,
      "sequences":[
        "ID_CEC-21-4482|ST_1|CODE_09007|SX_M|RISK_3|AGE_51|SES_2|SCO_2|CD4_2|DRUG_0|MET_NA|APP_1|RES_1|REC_1|VEN_NA|CL_304|NAT_mex|2021-08-06",
        "ID_CEC-22-6109|ST_1|CODE_09016|SX_M|RISK_3|AGE_32|SES_2|SCO_3|CD4_1|DRUG_0|MET_NA|APP_1|RES_1|REC_0|VEN_1|CL_304|NAT_mex|2022-01-13"
      ],
      "attributes":[
        "BULK"
      ]
    },
    {
      "source":9,
      "target":16,
      "directed":false,
      "length":0.00743723,
      "support":0.0,
      "removed":false,
      "sequences":[
        "ID_CEC-21-4482|ST_1|CODE_09007|SX_M|RISK_3|AGE_51|SES_2|SCO_2|CD4_2|DRUG_0|MET_NA|APP_1|RES_1|REC_1|VEN_NA|CL_304|NAT_mex|2021-08-06",
        "ID_CEC-22-6263|ST_2|CODE_15033|SX_M|RISK_3|AGE_36|SES_1|SCO_3|CD4_2|DRUG_1|MET_NA|APP_1|RES_1|REC_0|VEN_1|CL_304|NAT_mex|2022-01-27"
      ],
      "attributes":[
        "BULK"
      ]
    },
    {
      "source":9,
      "target":17,
      "directed":false,
      "length":0.00743717,
      "support":0.0,
      "removed":false,
      "sequences":[
        "ID_CEC-21-4482|ST_1|CODE_09007|SX_M|RISK_3|AGE_51|SES_2|SCO_2|CD4_2|DRUG_0|MET_NA|APP_1|RES_1|REC_1|VEN_NA|CL_304|NAT_mex|2021-08-06",
        "ID_CEC-22-6929|ST_1|CODE_09016|SX_M|RISK_3|AGE_36|SES_1|SCO_2|CD4_1|DRUG_1|MET_NA|APP_1|RES_1|REC_0|VEN_0|CL_304|NAT_mex|2022-03-24"
      ],
      "attributes":[
        "BULK"
      ]
    },
    {
      "source":9,
      "target":18,
      "directed":false,
      "length":0.00459273,
      "support":0.0,
      "removed":false,
      "sequences":[
        "ID_CEC-21-4482|ST_1|CODE_09007|SX_M|RISK_3|AGE_51|SES_2|SCO_2|CD4_2|DRUG_0|MET_NA|APP_1|RES_1|REC_1|VEN_NA|CL_304|NAT_mex|2021-08-06",
        "ID_CEC-22-7365|ST_1|CODE_09016|SX_M|RISK_3|AGE_33|SES_2|SCO_2|CD4_2|DRUG_1|MET_NA|APP_1|RES_1|REC_0|VEN_1|CL_304|NAT_mex|2022-05-03"
      ],
      "attributes":[
        "BULK"
      ]
    },
    {
      "source":9,
      "target":19,
      "directed":false,
      "length":0.00851019,
      "support":0.0,
      "removed":false,
      "sequences":[
        "ID_CEC-21-4482|ST_1|CODE_09007|SX_M|RISK_3|AGE_51|SES_2|SCO_2|CD4_2|DRUG_0|MET_NA|APP_1|RES_1|REC_1|VEN_NA|CL_304|NAT_mex|2021-08-06",
        "ID_CEC-22-7565|ST_2|CODE_15037|SX_M|RISK_3|AGE_27|SES_2|SCO_3|CD4_2|DRUG_1|MET_NA|APP_1|RES_1|REC_1|VEN_0|CL_304|NAT_mex|2022-05-18"
      ],
      "attributes":[
        "BULK"
      ]
    },
    {
      "source":9,
      "target":20,
      "directed":false,
      "length":0.00885733,
      "support":0.0,
      "removed":false,
      "sequences":[
        "ID_CEC-21-4482|ST_1|CODE_09007|SX_M|RISK_3|AGE_51|SES_2|SCO_2|CD4_2|DRUG_0|MET_NA|APP_1|RES_1|REC_1|VEN_NA|CL_304|NAT_mex|2021-08-06",
        "ID_CEC-22-7636|ST_1|CODE_09002|SX_M|RISK_3|AGE_37|SES_2|SCO_3|CD4_2|DRUG_1|MET_NA|APP_1|RES_1|REC_0|VEN_1|CL_304|NAT_mex|2022-05-23"
      ],
      "attributes":[
        "BULK"
      ]
    },
    {
      "source":9,
      "target":21,
      "directed":false,
      "length":0.00743982,
      "support":0.0,
      "removed":false,
      "sequences":[
        "ID_CEC-21-4482|ST_1|CODE_09007|SX_M|RISK_3|AGE_51|SES_2|SCO_2|CD4_2|DRUG_0|MET_NA|APP_1|RES_1|REC_1|VEN_NA|CL_304|NAT_mex|2021-08-06",
        "ID_CEC-22-7788|ST_1|CODE_09015|SX_M|RISK_3|AGE_51|SES_2|SCO_3|CD4_3|DRUG_1|MET_NA|APP_1|RES_1|REC_1|VEN_0|CL_304|NAT_mex|2022-06-02"
      ],
      "attributes":[
        "BULK"
      ]
    },
    {
      "source":9,
      "target":22,
      "directed":false,
      "length":0.00922172,
      "support":0.0,
      "removed":false,
      "sequences":[
        "ID_CEC-21-4482|ST_1|CODE_09007|SX_M|RISK_3|AGE_51|SES_2|SCO_2|CD4_2|DRUG_0|MET_NA|APP_1|RES_1|REC_1|VEN_NA|CL_304|NAT_mex|2021-08-06",
        "ID_CEC-22-8178|ST_2|CODE_15057|SX_M|RISK_3|AGE_27|SES_2|SCO_3|CD4_1|DRUG_1|MET_NA|APP_0|RES_1|REC_0|VEN_0|CL_304|NAT_mex|2022-07-04"
      ],
      "attributes":[
        "BULK"
      ]
    },
    {
      "source":9,
      "target":23,
      "directed":false,
      "length":0.0088635,
      "support":0.0,
      "removed":false,
      "sequences":[
        "ID_CEC-21-4482|ST_1|CODE_09007|SX_M|RISK_3|AGE_51|SES_2|SCO_2|CD4_2|DRUG_0|MET_NA|APP_1|RES_1|REC_1|VEN_NA|CL_304|NAT_mex|2021-08-06",
        "ID_CEC-22-8228|ST_1|CODE_09015|SX_M|RISK_3|AGE_29|SES_1|SCO_3|CD4_3|DRUG_1|MET_NA|APP_0|RES_1|REC_0|VEN_0|CL_304|NAT_mex|2022-07-07"
      ],
      "attributes":[
        "BULK"
      ]
    },
    {
      "source":9,
      "target":24,
      "directed":false,
      "length":0.00922058,
      "support":0.0,
      "removed":false,
      "sequences":[
        "ID_CEC-21-4482|ST_1|CODE_09007|SX_M|RISK_3|AGE_51|SES_2|SCO_2|CD4_2|DRUG_0|MET_NA|APP_1|RES_1|REC_1|VEN_NA|CL_304|NAT_mex|2021-08-06",
        "ID_CEC-22-8276|ST_1|CODE_09015|SX_M|RISK_NA|AGE_33|SES_NA|SCO_NA|CD4_2|DRUG_NA|MET_NA|APP_NA|RES_1|REC_0|VEN_NA|CL_304|NAT_NA|2022-07-12"
      ],
      "attributes":[
        "BULK"
      ]
    },
    {
      "source":9,
      "target":25,
      "directed":false,
      "length":0.0113811,
      "support":0.0,
      "removed":false,
      "sequences":[
        "ID_CEC-21-4482|ST_1|CODE_09007|SX_M|RISK_3|AGE_51|SES_2|SCO_2|CD4_2|DRUG_0|MET_NA|APP_1|RES_1|REC_1|VEN_NA|CL_304|NAT_mex|2021-08-06",
        "ID_CEC-22-8566|ST_2|CODE_15033|SX_M|RISK_3|AGE_31|SES_2|SCO_3|CD4_2|DRUG_0|MET_NA|APP_1|RES_3|REC_1|VEN_0|CL_304|NAT_mex|2022-08-11"
      ],
      "attributes":[
        "BULK"
      ]
    },
    {
      "source":9,
      "target":26,
      "directed":false,
      "length":0.0103182,
      "support":0.0,
      "removed":false,
      "sequences":[
        "ID_CEC-21-4482|ST_1|CODE_09007|SX_M|RISK_3|AGE_51|SES_2|SCO_2|CD4_2|DRUG_0|MET_NA|APP_1|RES_1|REC_1|VEN_NA|CL_304|NAT_mex|2021-08-06",
        "ID_CEC-22-9852|ST_2|CODE_15057|SX_M|RISK_3|AGE_31|SES_1|SCO_3|CD4_2|DRUG_1|MET_NA|APP_1|RES_1|REC_0|VEN_1|CL_304|NAT_mex|2022-12-13"
      ],
      "attributes":[
        "BULK"
      ]
    },
    {
      "source":1327,
      "target":1328,
      "directed":false,
      "length":0.00494466,
      "support":0.0,
      "removed":false,
      "sequences":[
        "ID_CEC-21-4488|ST_2|CODE_15029|SX_M|RISK_3|AGE_31|SES_1|SCO_2|CD4_1|DRUG_0|MET_NA|APP_0|RES_5|REC_0|VEN_1|CL_46|NAT_mex|2021-08-06",
        "ID_CEC-21-5287|ST_1|CODE_09007|SX_M|RISK_3|AGE_28|SES_2|SCO_2|CD4_1|DRUG_1|MET_NA|APP_1|RES_1|REC_0|VEN_0|CL_46|NAT_mex|2021-10-20"
      ],
      "attributes":[
        "BULK"
      ]
    },
    {
      "source":1327,
      "target":1329,
      "directed":false,
      "length":0.00743696,
      "support":0.0,
      "removed":false,
      "sequences":[
        "ID_CEC-21-4488|ST_2|CODE_15029|SX_M|RISK_3|AGE_31|SES_1|SCO_2|CD4_1|DRUG_0|MET_NA|APP_0|RES_5|REC_0|VEN_1|CL_46|NAT_mex|2021-08-06",
        "ID_CEC-21-5288|ST_2|CODE_15070|SX_M|RISK_3|AGE_25|SES_1|SCO_2|CD4_1|DRUG_1|MET_NA|APP_0|RES_1|REC_0|VEN_0|CL_46|NAT_NA|2021-10-20"
      ],
      "attributes":[
        "BULK"
      ]
    },
    {
      "source":3054,
      "target":3055,
      "directed":false,
      "length":0.0067179,
      "support":0.0,
      "removed":false,
      "sequences":[
        "ID_CEC-21-4490|ST_1|CODE_09008|SX_M|RISK_3|AGE_24|SES_2|SCO_2|CD4_1|DRUG_1|MET_NA|APP_1|RES_1|REC_0|VEN_1|CL_1066|NAT_mex|2021-08-06",
        "ID_CEC-21-4582|ST_1|CODE_09010|SX_M|RISK_3|AGE_28|SES_1|SCO_2|CD4_2|DRUG_1|MET_NA|APP_1|RES_1|REC_0|VEN_1|CL_1066|NAT_mex|2021-08-16"
      ],
      "attributes":[
        "BULK"
      ]
    },
    {
      "source":113,
      "target":118,
      "directed":false,
      "length":0.00850095,
      "support":0.0,
      "removed":false,
      "sequences":[
        "ID_CEC-21-4493|ST_1|CODE_09007|SX_M|RISK_3|AGE_23|SES_2|SCO_2|CD4_2|DRUG_NA|MET_NA|APP_NA|RES_1|REC_0|VEN_NA|CL_75|NAT_mex|2021-08-06",
        "ID_CEC-22-6626|ST_2|CODE_15081|SX_M|RISK_3|AGE_27|SES_1|SCO_2|CD4_1|DRUG_0|MET_NA|APP_1|RES_1|REC_0|VEN_1|CL_75|NAT_mex|2022-02-28"
      ],
      "attributes":[
        "BULK"
      ]
    },
    {
      "source":1736,
      "target":1738,
      "directed":false,
      "length":0.0128004,
      "support":0.0,
      "removed":false,
      "sequences":[
        "ID_CEC-21-4494|ST_1|CODE_09009|SX_M|RISK_3|AGE_26|SES_2|SCO_3|CD4_2|DRUG_0|MET_NA|APP_0|RES_1|REC_0|VEN_NA|CL_NA|NAT_mex|2021-08-09",
        "ID_CEC-22-7066|ST_2|CODE_15033|SX_M|RISK_3|AGE_31|SES_1|SCO_3|CD4_1|DRUG_0|MET_NA|APP_0|RES_1|REC_0|VEN_0|CL_577|NAT_mex|2022-04-05"
      ],
      "attributes":[
        "BULK"
      ]
    },
    {
      "source":933,
      "target":934,
      "directed":false,
      "length":0.00957843,
      "support":0.0,
      "removed":false,
      "sequences":[
        "ID_CEC-21-4495|ST_1|CODE_09003|SX_M|RISK_3|AGE_31|SES_1|SCO_3|CD4_1|DRUG_0|MET_NA|APP_1|RES_1|REC_0|VEN_0|CL_90|NAT_mex|2021-08-09",
        "ID_CEC-22-6957|ST_1|CODE_09010|SX_M|RISK_3|AGE_35|SES_1|SCO_3|CD4_2|DRUG_0|MET_NA|APP_0|RES_1|REC_0|VEN_0|CL_90|NAT_mex|2022-03-28"
      ],
      "attributes":[
        "BULK"
      ]
    },
    {
      "source":933,
      "target":935,
      "directed":false,
      "length":0.0120874,
      "support":0.0,
      "removed":false,
      "sequences":[
        "ID_CEC-21-4495|ST_1|CODE_09003|SX_M|RISK_3|AGE_31|SES_1|SCO_3|CD4_1|DRUG_0|MET_NA|APP_1|RES_1|REC_0|VEN_0|CL_90|NAT_mex|2021-08-09",
        "ID_CEC-22-7037|ST_1|CODE_09014|SX_M|RISK_3|AGE_44|SES_2|SCO_3|CD4_3|DRUG_0|MET_NA|APP_1|RES_1|REC_1|VEN_1|CL_90|NAT_mex|2022-04-01"
      ],
      "attributes":[
        "BULK"
      ]
    },
    {
      "source":933,
      "target":936,
      "directed":false,
      "length":0.011363,
      "support":0.0,
      "removed":false,
      "sequences":[
        "ID_CEC-21-4495|ST_1|CODE_09003|SX_M|RISK_3|AGE_31|SES_1|SCO_3|CD4_1|DRUG_0|MET_NA|APP_1|RES_1|REC_0|VEN_0|CL_90|NAT_mex|2021-08-09",
        "ID_CEC-22-8710|ST_1|CODE_09015|SX_M|RISK_3|AGE_31|SES_1|SCO_2|CD4_2|DRUG_1|MET_NA|APP_1|RES_1|REC_0|VEN_1|CL_90|NAT_mex|2022-08-23"
      ],
      "attributes":[
        "BULK"
      ]
    },
    {
      "source":933,
      "target":937,
      "directed":false,
      "length":0.0128456,
      "support":0.0,
      "removed":false,
      "sequences":[
        "ID_CEC-21-4495|ST_1|CODE_09003|SX_M|RISK_3|AGE_31|SES_1|SCO_3|CD4_1|DRUG_0|MET_NA|APP_1|RES_1|REC_0|VEN_0|CL_90|NAT_mex|2021-08-09",
        "ID_CEC-22-8787|ST_1|CODE_09002|SX_M|RISK_3|AGE_29|SES_1|SCO_2|CD4_2|DRUG_1|MET_NA|APP_1|RES_1|REC_1|VEN_1|CL_90|NAT_mex|2022-08-29"
      ],
      "attributes":[
        "BULK"
      ]
    },
    {
      "source":493,
      "target":494,
      "directed":false,
      "length":0.000703649,
      "support":0.0,
      "removed":false,
      "sequences":[
        "ID_CEC-21-4502|ST_1|CODE_09010|SX_M|RISK_3|AGE_26|SES_1|SCO_2|CD4_2|DRUG_1|MET_NA|APP_1|RES_1|REC_0|VEN_1|CL_392|NAT_mex|2021-08-09",
        "ID_CEC-22-7717|ST_1|CODE_09010|SX_M|RISK_3|AGE_22|SES_1|SCO_2|CD4_2|DRUG_1|MET_NA|APP_1|RES_1|REC_0|VEN_0|CL_392|NAT_mex|2022-05-27"
      ],
      "attributes":[
        "BULK"
      ]
    },
    {
      "source":493,
      "target":495,
      "directed":false,
      "length":0.00459852,
      "support":0.0,
      "removed":false,
      "sequences":[
        "ID_CEC-21-4502|ST_1|CODE_09010|SX_M|RISK_3|AGE_26|SES_1|SCO_2|CD4_2|DRUG_1|MET_NA|APP_1|RES_1|REC_0|VEN_1|CL_392|NAT_mex|2021-08-09",
        "ID_CEC-22-8330|ST_1|CODE_09010|SX_M|RISK_3|AGE_27|SES_1|SCO_2|CD4_2|DRUG_1|MET_NA|APP_1|RES_1|REC_0|VEN_1|CL_392|NAT_mex|2022-07-15"
      ],
      "attributes":[
        "BULK"
      ]
    },
    {
      "source":493,
      "target":496,
      "directed":false,
      "length":0.00530226,
      "support":0.0,
      "removed":false,
      "sequences":[
        "ID_CEC-21-4502|ST_1|CODE_09010|SX_M|RISK_3|AGE_26|SES_1|SCO_2|CD4_2|DRUG_1|MET_NA|APP_1|RES_1|REC_0|VEN_1|CL_392|NAT_mex|2021-08-09",
        "ID_CEC-22-8841|ST_1|CODE_09016|SX_M|RISK_3|AGE_43|SES_2|SCO_3|CD4_2|DRUG_1|MET_NA|APP_1|RES_1|REC_1|VEN_0|CL_392|NAT_mex|2022-08-31"
      ],
      "attributes":[
        "BULK"
      ]
    },
    {
      "source":493,
      "target":497,
      "directed":false,
      "length":0.00140874,
      "support":0.0,
      "removed":false,
      "sequences":[
        "ID_CEC-21-4502|ST_1|CODE_09010|SX_M|RISK_3|AGE_26|SES_1|SCO_2|CD4_2|DRUG_1|MET_NA|APP_1|RES_1|REC_0|VEN_1|CL_392|NAT_mex|2021-08-09",
        "ID_CEC-22-9124|ST_1|CODE_09010|SX_M|RISK_3|AGE_22|SES_2|SCO_3|CD4_1|DRUG_1|MET_NA|APP_1|RES_1|REC_0|VEN_0|CL_392|NAT_mex|2022-09-28"
      ],
      "attributes":[
        "BULK"
      ]
    },
    {
      "source":493,
      "target":498,
      "directed":false,
      "length":0.00707799,
      "support":0.0,
      "removed":false,
      "sequences":[
        "ID_CEC-21-4502|ST_1|CODE_09010|SX_M|RISK_3|AGE_26|SES_1|SCO_2|CD4_2|DRUG_1|MET_NA|APP_1|RES_1|REC_0|VEN_1|CL_392|NAT_mex|2021-08-09",
        "ID_CEC-22-9221|ST_1|CODE_09010|SX_M|RISK_3|AGE_43|SES_2|SCO_2|CD4_1|DRUG_0|MET_NA|APP_1|RES_1|REC_0|VEN_0|CL_392|NAT_mex|2022-10-06"
      ],
      "attributes":[
        "BULK"
      ]
    },
    {
      "source":699,
      "target":701,
      "directed":false,
      "length":0.0110405,
      "support":0.0,
      "removed":false,
      "sequences":[
        "ID_CEC-21-4507|ST_1|CODE_07106|SX_M|RISK_3|AGE_29|SES_2|SCO_2|CD4_1|DRUG_0|MET_NA|APP_1|RES_1|REC_0|VEN_0|CL_393|NAT_mex|2021-08-09",
        "ID_CEC-22-6752|ST_1|CODE_09016|SX_M|RISK_3|AGE_23|SES_1|SCO_2|CD4_2|DRUG_0|MET_NA|APP_1|RES_1|REC_0|VEN_0|CL_393|NAT_mex|2022-03-10"
      ],
      "attributes":[
        "BULK"
      ]
    },
    {
      "source":699,
      "target":697,
      "directed":false,
      "length":0.00708661,
      "support":0.0,
      "removed":false,
      "sequences":[
        "ID_CEC-21-4507|ST_1|CODE_07106|SX_M|RISK_3|AGE_29|SES_2|SCO_2|CD4_1|DRUG_0|MET_NA|APP_1|RES_1|REC_0|VEN_0|CL_393|NAT_mex|2021-08-09",
        "ID_CEC-22-7378|ST_1|CODE_09005|SX_M|RISK_3|AGE_27|SES_1|SCO_2|CD4_1|DRUG_0|MET_NA|APP_1|RES_1|REC_0|VEN_1|CL_393|NAT_mex|2022-05-04"
      ],
      "attributes":[
        "BULK"
      ]
    },
    {
      "source":699,
      "target":702,
      "directed":false,
      "length":0.00923507,
      "support":0.0,
      "removed":false,
      "sequences":[
        "ID_CEC-21-4507|ST_1|CODE_07106|SX_M|RISK_3|AGE_29|SES_2|SCO_2|CD4_1|DRUG_0|MET_NA|APP_1|RES_1|REC_0|VEN_0|CL_393|NAT_mex|2021-08-09",
        "ID_CEC-22-8302|ST_2|CODE_15013|SX_M|RISK_3|AGE_29|SES_2|SCO_3|CD4_3|DRUG_1|MET_NA|APP_1|RES_1|REC_0|VEN_0|CL_393|NAT_mex|2022-07-14"
      ],
      "attributes":[
        "BULK"
      ]
    },
    {
      "source":3056,
      "target":3057,
      "directed":false,
      "length":0.00958541,
      "support":0.0,
      "removed":false,
      "sequences":[
        "ID_CEC-21-4509|ST_1|CODE_09010|SX_M|RISK_3|AGE_27|SES_2|SCO_2|CD4_1|DRUG_1|MET_NA|APP_1|RES_6|REC_0|VEN_0|CL_1067|NAT_mex|2021-08-09",
        "ID_CEC-22-7918|ST_2|CODE_15033|SX_M|RISK_3|AGE_20|SES_1|SCO_2|CD4_1|DRUG_1|MET_NA|APP_1|RES_2|REC_0|VEN_0|CL_1067|NAT_mex|2022-06-10"
      ],
      "attributes":[
        "BULK"
      ]
    },
    {
      "source":10,
      "target":11,
      "directed":false,
      "length":0.00707419,
      "support":0.0,
      "removed":false,
      "sequences":[
        "ID_CEC-21-4512|ST_2|CODE_15037|SX_M|RISK_3|AGE_32|SES_1|SCO_3|CD4_3|DRUG_1|MET_NA|APP_1|RES_1|REC_0|VEN_1|CL_304|NAT_mex|2021-08-09",
        "ID_CEC-21-5414|ST_1|CODE_09002|SX_M|RISK_3|AGE_37|SES_2|SCO_2|CD4_1|DRUG_1|MET_NA|APP_1|RES_1|REC_0|VEN_0|CL_304|NAT_mex|2021-11-01"
      ],
      "attributes":[
        "BULK"
      ]
    },
    {
      "source":10,
      "target":12,
      "directed":false,
      "length":0.006364,
      "support":0.0,
      "removed":false,
      "sequences":[
        "ID_CEC-21-4512|ST_2|CODE_15037|SX_M|RISK_3|AGE_32|SES_1|SCO_3|CD4_3|DRUG_1|MET_NA|APP_1|RES_1|REC_0|VEN_1|CL_304|NAT_mex|2021-08-09",
        "ID_CEC-21-5819|ST_1|CODE_09007|SX_M|RISK_3|AGE_26|SES_2|SCO_3|CD4_1|DRUG_0|MET_NA|APP_1|RES_1|REC_0|VEN_1|CL_304|NAT_mex|2021-12-06"
      ],
      "attributes":[
        "BULK"
      ]
    },
    {
      "source":10,
      "target":13,
      "directed":false,
      "length":0.00388237,
      "support":0.0,
      "removed":false,
      "sequences":[
        "ID_CEC-21-4512|ST_2|CODE_15037|SX_M|RISK_3|AGE_32|SES_1|SCO_3|CD4_3|DRUG_1|MET_NA|APP_1|RES_1|REC_0|VEN_1|CL_304|NAT_mex|2021-08-09",
        "ID_CEC-22-5996|ST_1|CODE_07106|SX_M|RISK_3|AGE_28|SES_2|SCO_2|CD4_1|DRUG_1|MET_NA|APP_0|RES_1|REC_0|VEN_0|CL_304|NAT_mex|2022-01-05"
      ],
      "attributes":[
        "BULK"
      ]
    },
    {
      "source":10,
      "target":14,
      "directed":false,
      "length":0.00850478,
      "support":0.0,
      "removed":false,
      "sequences":[
        "ID_CEC-21-4512|ST_2|CODE_15037|SX_M|RISK_3|AGE_32|SES_1|SCO_3|CD4_3|DRUG_1|MET_NA|APP_1|RES_1|REC_0|VEN_1|CL_304|NAT_mex|2021-08-09",
        "ID_CEC-22-6029|ST_1|CODE_09007|SX_M|RISK_1|AGE_31|SES_2|SCO_3|CD4_1|DRUG_0|MET_NA|APP_1|RES_1|REC_0|VEN_1|CL_304|NAT_mex|2022-01-07"
      ],
      "attributes":[
        "BULK"
      ]
    },
    {
      "source":10,
      "target":15,
      "directed":false,
      "length":0.00708268,
      "support":0.0,
      "removed":false,
      "sequences":[
        "ID_CEC-21-4512|ST_2|CODE_15037|SX_M|RISK_3|AGE_32|SES_1|SCO_3|CD4_3|DRUG_1|MET_NA|APP_1|RES_1|REC_0|VEN_1|CL_304|NAT_mex|2021-08-09",
        "ID_CEC-22-6109|ST_1|CODE_09016|SX_M|RISK_3|AGE_32|SES_2|SCO_3|CD4_1|DRUG_0|MET_NA|APP_1|RES_1|REC_0|VEN_1|CL_304|NAT_mex|2022-01-13"
      ],
      "attributes":[
        "BULK"
      ]
    },
    {
      "source":10,
      "target":16,
      "directed":false,
      "length":0.00423694,
      "support":0.0,
      "removed":false,
      "sequences":[
        "ID_CEC-21-4512|ST_2|CODE_15037|SX_M|RISK_3|AGE_32|SES_1|SCO_3|CD4_3|DRUG_1|MET_NA|APP_1|RES_1|REC_0|VEN_1|CL_304|NAT_mex|2021-08-09",
        "ID_CEC-22-6263|ST_2|CODE_15033|SX_M|RISK_3|AGE_36|SES_1|SCO_3|CD4_2|DRUG_1|MET_NA|APP_1|RES_1|REC_0|VEN_1|CL_304|NAT_mex|2022-01-27"
      ],
      "attributes":[
        "BULK"
      ]
    },
    {
      "source":10,
      "target":17,
      "directed":false,
      "length":0.00672282,
      "support":0.0,
      "removed":false,
      "sequences":[
        "ID_CEC-21-4512|ST_2|CODE_15037|SX_M|RISK_3|AGE_32|SES_1|SCO_3|CD4_3|DRUG_1|MET_NA|APP_1|RES_1|REC_0|VEN_1|CL_304|NAT_mex|2021-08-09",
        "ID_CEC-22-6929|ST_1|CODE_09016|SX_M|RISK_3|AGE_36|SES_1|SCO_2|CD4_1|DRUG_1|MET_NA|APP_1|RES_1|REC_0|VEN_0|CL_304|NAT_mex|2022-03-24"
      ],
      "attributes":[
        "BULK"
      ]
    },
    {
      "source":10,
      "target":18,
      "directed":false,
      "length":0.00317475,
      "support":0.0,
      "removed":false,
      "sequences":[
        "ID_CEC-21-4512|ST_2|CODE_15037|SX_M|RISK_3|AGE_32|SES_1|SCO_3|CD4_3|DRUG_1|MET_NA|APP_1|RES_1|REC_0|VEN_1|CL_304|NAT_mex|2021-08-09",
        "ID_CEC-22-7365|ST_1|CODE_09016|SX_M|RISK_3|AGE_33|SES_2|SCO_2|CD4_2|DRUG_1|MET_NA|APP_1|RES_1|REC_0|VEN_1|CL_304|NAT_mex|2022-05-03"
      ],
      "attributes":[
        "BULK"
      ]
    },
    {
      "source":10,
      "target":19,
      "directed":false,
      "length":0.00530091,
      "support":0.0,
      "removed":false,
      "sequences":[
        "ID_CEC-21-4512|ST_2|CODE_15037|SX_M|RISK_3|AGE_32|SES_1|SCO_3|CD4_3|DRUG_1|MET_NA|APP_1|RES_1|REC_0|VEN_1|CL_304|NAT_mex|2021-08-09",
        "ID_CEC-22-7565|ST_2|CODE_15037|SX_M|RISK_3|AGE_27|SES_2|SCO_3|CD4_2|DRUG_1|MET_NA|APP_1|RES_1|REC_1|VEN_0|CL_304|NAT_mex|2022-05-18"
      ],
      "attributes":[
        "BULK"
      ]
    },
    {
      "source":10,
      "target":20,
      "directed":false,
      "length":0.006008,
      "support":0.0,
      "removed":false,
      "sequences":[
        "ID_CEC-21-4512|ST_2|CODE_15037|SX_M|RISK_3|AGE_32|SES_1|SCO_3|CD4_3|DRUG_1|MET_NA|APP_1|RES_1|REC_0|VEN_1|CL_304|NAT_mex|2021-08-09",
        "ID_CEC-22-7636|ST_1|CODE_09002|SX_M|RISK_3|AGE_37|SES_2|SCO_3|CD4_2|DRUG_1|MET_NA|APP_1|RES_1|REC_0|VEN_1|CL_304|NAT_mex|2022-05-23"
      ],
      "attributes":[
        "BULK"
      ]
    },
    {
      "source":10,
      "target":21,
      "directed":false,
      "length":0.00957474,
      "support":0.0,
      "removed":false,
      "sequences":[
        "ID_CEC-21-4512|ST_2|CODE_15037|SX_M|RISK_3|AGE_32|SES_1|SCO_3|CD4_3|DRUG_1|MET_NA|APP_1|RES_1|REC_0|VEN_1|CL_304|NAT_mex|2021-08-09",
        "ID_CEC-22-7788|ST_1|CODE_09015|SX_M|RISK_3|AGE_51|SES_2|SCO_3|CD4_3|DRUG_1|MET_NA|APP_1|RES_1|REC_1|VEN_0|CL_304|NAT_mex|2022-06-02"
      ],
      "attributes":[
        "BULK"
      ]
    },
    {
      "source":10,
      "target":22,
      "directed":false,
      "length":0.00779586,
      "support":0.0,
      "removed":false,
      "sequences":[
        "ID_CEC-21-4512|ST_2|CODE_15037|SX_M|RISK_3|AGE_32|SES_1|SCO_3|CD4_3|DRUG_1|MET_NA|APP_1|RES_1|REC_0|VEN_1|CL_304|NAT_mex|2021-08-09",
        "ID_CEC-22-8178|ST_2|CODE_15057|SX_M|RISK_3|AGE_27|SES_2|SCO_3|CD4_1|DRUG_1|MET_NA|APP_0|RES_1|REC_0|VEN_0|CL_304|NAT_mex|2022-07-04"
      ],
      "attributes":[
        "BULK"
      ]
    },
    {
      "source":10,
      "target":23,
      "directed":false,
      "length":0.00672384,
      "support":0.0,
      "removed":false,
      "sequences":[
        "ID_CEC-21-4512|ST_2|CODE_15037|SX_M|RISK_3|AGE_32|SES_1|SCO_3|CD4_3|DRUG_1|MET_NA|APP_1|RES_1|REC_0|VEN_1|CL_304|NAT_mex|2021-08-09",
        "ID_CEC-22-8228|ST_1|CODE_09015|SX_M|RISK_3|AGE_29|SES_1|SCO_3|CD4_3|DRUG_1|MET_NA|APP_0|RES_1|REC_0|VEN_0|CL_304|NAT_mex|2022-07-07"
      ],
      "attributes":[
        "BULK"
      ]
    },
    {
      "source":10,
      "target":24,
      "directed":false,
      "length":0.00707742,
      "support":0.0,
      "removed":false,
      "sequences":[
        "ID_CEC-21-4512|ST_2|CODE_15037|SX_M|RISK_3|AGE_32|SES_1|SCO_3|CD4_3|DRUG_1|MET_NA|APP_1|RES_1|REC_0|VEN_1|CL_304|NAT_mex|2021-08-09",
        "ID_CEC-22-8276|ST_1|CODE_09015|SX_M|RISK_NA|AGE_33|SES_NA|SCO_NA|CD4_2|DRUG_NA|MET_NA|APP_NA|RES_1|REC_0|VEN_NA|CL_304|NAT_NA|2022-07-12"
      ],
      "attributes":[
        "BULK"
      ]
    },
    {
      "source":10,
      "target":25,
      "directed":false,
      "length":0.0092188,
      "support":0.0,
      "removed":false,
      "sequences":[
        "ID_CEC-21-4512|ST_2|CODE_15037|SX_M|RISK_3|AGE_32|SES_1|SCO_3|CD4_3|DRUG_1|MET_NA|APP_1|RES_1|REC_0|VEN_1|CL_304|NAT_mex|2021-08-09",
        "ID_CEC-22-8566|ST_2|CODE_15033|SX_M|RISK_3|AGE_31|SES_2|SCO_3|CD4_2|DRUG_0|MET_NA|APP_1|RES_3|REC_1|VEN_0|CL_304|NAT_mex|2022-08-11"
      ],
      "attributes":[
        "BULK"
      ]
    },
    {
      "source":10,
      "target":26,
      "directed":false,
      "length":0.00779951,
      "support":0.0,
      "removed":false,
      "sequences":[
        "ID_CEC-21-4512|ST_2|CODE_15037|SX_M|RISK_3|AGE_32|SES_1|SCO_3|CD4_3|DRUG_1|MET_NA|APP_1|RES_1|REC_0|VEN_1|CL_304|NAT_mex|2021-08-09",
        "ID_CEC-22-9852|ST_2|CODE_15057|SX_M|RISK_3|AGE_31|SES_1|SCO_3|CD4_2|DRUG_1|MET_NA|APP_1|RES_1|REC_0|VEN_1|CL_304|NAT_mex|2022-12-13"
      ],
      "attributes":[
        "BULK"
      ]
    },
    {
      "source":3058,
      "target":3059,
      "directed":false,
      "length":0.0070771,
      "support":0.0,
      "removed":false,
      "sequences":[
        "ID_CEC-21-4519|ST_1|CODE_09015|SX_M|RISK_3|AGE_20|SES_2|SCO_2|CD4_2|DRUG_0|MET_NA|APP_0|RES_1|REC_0|VEN_0|CL_1068|NAT_mex|2021-08-10",
        "ID_CEC-22-8818|ST_1|CODE_09015|SX_M|RISK_3|AGE_37|SES_2|SCO_2|CD4_3|DRUG_1|MET_NA|APP_1|RES_1|REC_0|VEN_0|CL_1068|NAT_mex|2022-09-01"
      ],
      "attributes":[
        "BULK"
      ]
    },
    {
      "source":479,
      "target":481,
      "directed":false,
      "length":0.0135395,
      "support":0.0,
      "removed":false,
      "sequences":[
        "ID_CEC-21-4520|ST_2|CODE_15037|SX_M|RISK_3|AGE_23|SES_2|SCO_3|CD4_2|DRUG_1|MET_NA|APP_1|RES_1|REC_0|VEN_0|CL_390|NAT_mex|2021-08-10",
        "ID_CEC-22-6935|ST_2|CODE_15033|SX_M|RISK_3|AGE_27|SES_2|SCO_2|CD4_2|DRUG_1|MET_NA|APP_1|RES_1|REC_0|VEN_1|CL_390|NAT_mex|2022-03-25"
      ],
      "attributes":[
        "BULK"
      ]
    },
    {
      "source":479,
      "target":484,
      "directed":false,
      "length":0.0120963,
      "support":0.0,
      "removed":false,
      "sequences":[
        "ID_CEC-21-4520|ST_2|CODE_15037|SX_M|RISK_3|AGE_23|SES_2|SCO_3|CD4_2|DRUG_1|MET_NA|APP_1|RES_1|REC_0|VEN_0|CL_390|NAT_mex|2021-08-10",
        "ID_CEC-22-8360|ST_1|CODE_09010|SX_M|RISK_3|AGE_21|SES_1|SCO_2|CD4_2|DRUG_1|MET_1|APP_1|RES_1|REC_0|VEN_0|CL_390|NAT_mex|2022-07-19"
      ],
      "attributes":[
        "BULK"
      ]
    },
    {
      "source":479,
      "target":488,
      "directed":false,
      "length":0.0113633,
      "support":0.0,
      "removed":false,
      "sequences":[
        "ID_CEC-21-4520|ST_2|CODE_15037|SX_M|RISK_3|AGE_23|SES_2|SCO_3|CD4_2|DRUG_1|MET_NA|APP_1|RES_1|REC_0|VEN_0|CL_390|NAT_mex|2021-08-10",
        "ID_CEC-22-9128|ST_1|CODE_09007|SX_M|RISK_3|AGE_22|SES_1|SCO_2|CD4_2|DRUG_1|MET_NA|APP_1|RES_1|REC_0|VEN_1|CL_390|NAT_mex|2022-09-28"
      ],
      "attributes":[
        "BULK"
      ]
    },
    {
      "source":713,
      "target":714,
      "directed":false,
      "length":0.00176042,
      "support":0.0,
      "removed":false,
      "sequences":[
        "ID_CEC-21-4522|ST_1|CODE_09015|SX_M|RISK_3|AGE_40|SES_1|SCO_3|CD4_2|DRUG_0|MET_NA|APP_1|RES_1|REC_0|VEN_0|CL_363|NAT_mex|2021-08-10",
        "ID_CEC-21-4533|ST_1|CODE_09016|SX_M|RISK_3|AGE_29|SES_2|SCO_3|CD4_2|DRUG_1|MET_NA|APP_1|RES_1|REC_0|VEN_0|CL_363|NAT_mex|2021-08-11"
      ],
      "attributes":[
        "BULK"
      ]
    },
    {
      "source":713,
      "target":715,
      "directed":false,
      "length":0.00352532,
      "support":0.0,
      "removed":false,
      "sequences":[
        "ID_CEC-21-4522|ST_1|CODE_09015|SX_M|RISK_3|AGE_40|SES_1|SCO_3|CD4_2|DRUG_0|MET_NA|APP_1|RES_1|REC_0|VEN_0|CL_363|NAT_mex|2021-08-10",
        "ID_CEC-22-6804|ST_1|CODE_07106|SX_M|RISK_3|AGE_30|SES_2|SCO_3|CD4_1|DRUG_1|MET_NA|APP_1|RES_1|REC_0|VEN_1|CL_363|NAT_mex|2022-03-15"
      ],
      "attributes":[
        "BULK"
      ]
    },
    {
      "source":713,
      "target":716,
      "directed":false,
      "length":0.00886003,
      "support":0.0,
      "removed":false,
      "sequences":[
        "ID_CEC-21-4522|ST_1|CODE_09015|SX_M|RISK_3|AGE_40|SES_1|SCO_3|CD4_2|DRUG_0|MET_NA|APP_1|RES_1|REC_0|VEN_0|CL_363|NAT_mex|2021-08-10",
        "ID_CEC-22-6924|ST_1|CODE_07106|SX_M|RISK_3|AGE_32|SES_2|SCO_3|CD4_2|DRUG_1|MET_NA|APP_0|RES_1|REC_0|VEN_1|CL_363|NAT_mex|2022-03-24"
      ],
      "attributes":[
        "BULK"
      ]
    },
    {
      "source":713,
      "target":717,
      "directed":false,
      "length":0.0138691,
      "support":0.0,
      "removed":false,
      "sequences":[
        "ID_CEC-21-4522|ST_1|CODE_09015|SX_M|RISK_3|AGE_40|SES_1|SCO_3|CD4_2|DRUG_0|MET_NA|APP_1|RES_1|REC_0|VEN_0|CL_363|NAT_mex|2021-08-10",
        "ID_CEC-22-7524|ST_2|CODE_15081|SX_M|RISK_3|AGE_24|SES_2|SCO_3|CD4_1|DRUG_0|MET_NA|APP_0|RES_1|REC_0|VEN_0|CL_363|NAT_mex|2022-05-16"
      ],
      "attributes":[
        "BULK"
      ]
    },
    {
      "source":713,
      "target":719,
      "directed":false,
      "length":0.010282,
      "support":0.0,
      "removed":false,
      "sequences":[
        "ID_CEC-21-4522|ST_1|CODE_09015|SX_M|RISK_3|AGE_40|SES_1|SCO_3|CD4_2|DRUG_0|MET_NA|APP_1|RES_1|REC_0|VEN_0|CL_363|NAT_mex|2021-08-10",
        "ID_CEC-22-9305|ST_1|CODE_09015|SX_M|RISK_3|AGE_38|SES_2|SCO_3|CD4_1|DRUG_1|MET_NA|APP_1|RES_1|REC_0|VEN_0|CL_363|NAT_mex|2022-10-14"
      ],
      "attributes":[
        "BULK"
      ]
    },
    {
      "source":2111,
      "target":2112,
      "directed":false,
      "length":0.0131617,
      "support":0.0,
      "removed":false,
      "sequences":[
        "ID_CEC-21-4525|ST_2|CODE_15033|SX_M|RISK_NA|AGE_70|SES_NA|SCO_NA|CD4_1|DRUG_NA|MET_NA|APP_NA|RES_2|REC_0|VEN_NA|CL_623|NAT_NA|2021-08-10",
        "ID_CEC-22-7015|ST_1|CODE_09004|SX_M|RISK_3|AGE_33|SES_1|SCO_2|CD4_1|DRUG_0|MET_NA|APP_1|RES_2|REC_0|VEN_0|CL_623|NAT_mex|2022-03-30"
      ],
      "attributes":[
        "BULK"
      ]
    },
    {
      "source":714,
      "target":715,
      "directed":false,
      "length":0.00458587,
      "support":0.0,
      "removed":false,
      "sequences":[
        "ID_CEC-21-4533|ST_1|CODE_09016|SX_M|RISK_3|AGE_29|SES_2|SCO_3|CD4_2|DRUG_1|MET_NA|APP_1|RES_1|REC_0|VEN_0|CL_363|NAT_mex|2021-08-11",
        "ID_CEC-22-6804|ST_1|CODE_07106|SX_M|RISK_3|AGE_30|SES_2|SCO_3|CD4_1|DRUG_1|MET_NA|APP_1|RES_1|REC_0|VEN_1|CL_363|NAT_mex|2022-03-15"
      ],
      "attributes":[
        "BULK"
      ]
    },
    {
      "source":714,
      "target":716,
      "directed":false,
      "length":0.00956741,
      "support":0.0,
      "removed":false,
      "sequences":[
        "ID_CEC-21-4533|ST_1|CODE_09016|SX_M|RISK_3|AGE_29|SES_2|SCO_3|CD4_2|DRUG_1|MET_NA|APP_1|RES_1|REC_0|VEN_0|CL_363|NAT_mex|2021-08-11",
        "ID_CEC-22-6924|ST_1|CODE_07106|SX_M|RISK_3|AGE_32|SES_2|SCO_3|CD4_2|DRUG_1|MET_NA|APP_0|RES_1|REC_0|VEN_1|CL_363|NAT_mex|2022-03-24"
      ],
      "attributes":[
        "BULK"
      ]
    },
    {
      "source":714,
      "target":719,
      "directed":false,
      "length":0.00176033,
      "support":0.0,
      "removed":false,
      "sequences":[
        "ID_CEC-21-4533|ST_1|CODE_09016|SX_M|RISK_3|AGE_29|SES_2|SCO_3|CD4_2|DRUG_1|MET_NA|APP_1|RES_1|REC_0|VEN_0|CL_363|NAT_mex|2021-08-11",
        "ID_CEC-22-9305|ST_1|CODE_09015|SX_M|RISK_3|AGE_38|SES_2|SCO_3|CD4_1|DRUG_1|MET_NA|APP_1|RES_1|REC_0|VEN_0|CL_363|NAT_mex|2022-10-14"
      ],
      "attributes":[
        "BULK"
      ]
    },
    {
      "source":139,
      "target":140,
      "directed":false,
      "length":0.00743981,
      "support":0.0,
      "removed":false,
      "sequences":[
        "ID_CEC-21-4534|ST_1|CODE_09015|SX_M|RISK_3|AGE_24|SES_2|SCO_3|CD4_2|DRUG_1|MET_NA|APP_1|RES_1|REC_0|VEN_1|CL_62|NAT_mex|2021-08-11",
        "ID_CEC-21-5502|ST_1|CODE_09007|SX_M|RISK_3|AGE_22|SES_2|SCO_2|CD4_2|DRUG_1|MET_NA|APP_1|RES_1|REC_1|VEN_1|CL_62|NAT_mex|2021-11-09"
      ],
      "attributes":[
        "BULK"
      ]
    },
    {
      "source":139,
      "target":141,
      "directed":false,
      "length":0.00778856,
      "support":0.0,
      "removed":false,
      "sequences":[
        "ID_CEC-21-4534|ST_1|CODE_09015|SX_M|RISK_3|AGE_24|SES_2|SCO_3|CD4_2|DRUG_1|MET_NA|APP_1|RES_1|REC_0|VEN_1|CL_62|NAT_mex|2021-08-11",
        "ID_CEC-22-6059|ST_1|CODE_09012|SX_M|RISK_3|AGE_26|SES_2|SCO_2|CD4_1|DRUG_1|MET_NA|APP_1|RES_1|REC_0|VEN_1|CL_62|NAT_mex|2022-01-10"
      ],
      "attributes":[
        "BULK"
      ]
    },
    {
      "source":139,
      "target":142,
      "directed":false,
      "length":0.00601187,
      "support":0.0,
      "removed":false,
      "sequences":[
        "ID_CEC-21-4534|ST_1|CODE_09015|SX_M|RISK_3|AGE_24|SES_2|SCO_3|CD4_2|DRUG_1|MET_NA|APP_1|RES_1|REC_0|VEN_1|CL_62|NAT_mex|2021-08-11",
        "ID_CEC-22-6585|ST_2|CODE_15058|SX_M|RISK_3|AGE_35|SES_1|SCO_3|CD4_1|DRUG_1|MET_NA|APP_NA|RES_1|REC_0|VEN_0|CL_62|NAT_mex|2022-02-24"
      ],
      "attributes":[
        "BULK"
      ]
    },
    {
      "source":139,
      "target":143,
      "directed":false,
      "length":0.00423991,
      "support":0.0,
      "removed":false,
      "sequences":[
        "ID_CEC-21-4534|ST_1|CODE_09015|SX_M|RISK_3|AGE_24|SES_2|SCO_3|CD4_2|DRUG_1|MET_NA|APP_1|RES_1|REC_0|VEN_1|CL_62|NAT_mex|2021-08-11",
        "ID_CEC-22-6719|ST_1|CODE_09015|SX_M|RISK_3|AGE_29|SES_1|SCO_2|CD4_1|DRUG_0|MET_NA|APP_1|RES_1|REC_0|VEN_0|CL_62|NAT_mex|2022-03-07"
      ],
      "attributes":[
        "BULK"
      ]
    },
    {
      "source":139,
      "target":144,
      "directed":false,
      "length":0.00743678,
      "support":0.0,
      "removed":false,
      "sequences":[
        "ID_CEC-21-4534|ST_1|CODE_09015|SX_M|RISK_3|AGE_24|SES_2|SCO_3|CD4_2|DRUG_1|MET_NA|APP_1|RES_1|REC_0|VEN_1|CL_62|NAT_mex|2021-08-11",
        "ID_CEC-22-9694|ST_1|CODE_09005|SX_M|RISK_3|AGE_26|SES_2|SCO_3|CD4_2|DRUG_1|MET_NA|APP_1|RES_1|REC_0|VEN_1|CL_62|NAT_mex|2022-11-28"
      ],
      "attributes":[
        "BULK"
      ]
    },
    {
      "source":1371,
      "target":1372,
      "directed":false,
      "length":0.00992403,
      "support":0.0,
      "removed":false,
      "sequences":[
        "ID_CEC-21-4537|ST_2|CODE_15058|SX_M|RISK_3|AGE_21|SES_2|SCO_2|CD4_1|DRUG_0|MET_NA|APP_1|RES_1|REC_0|VEN_0|CL_443|NAT_mex|2021-08-11",
        "ID_CEC-21-5532|ST_1|CODE_09005|SX_M|RISK_3|AGE_19|SES_2|SCO_2|CD4_1|DRUG_0|MET_NA|APP_1|RES_1|REC_0|VEN_0|CL_443|NAT_mex|2021-11-11"
      ],
      "attributes":[
        "BULK"
      ]
    },
    {
      "source":1371,
      "target":1373,
      "directed":false,
      "length":0.000351834,
      "support":0.0,
      "removed":false,
      "sequences":[
        "ID_CEC-21-4537|ST_2|CODE_15058|SX_M|RISK_3|AGE_21|SES_2|SCO_2|CD4_1|DRUG_0|MET_NA|APP_1|RES_1|REC_0|VEN_0|CL_443|NAT_mex|2021-08-11",
        "ID_CEC-22-8913|ST_1|CODE_09015|SX_M|RISK_3|AGE_22|SES_1|SCO_2|CD4_1|DRUG_1|MET_NA|APP_0|RES_1|REC_0|VEN_1|CL_443|NAT_mex|2022-09-07"
      ],
      "attributes":[
        "BULK"
      ]
    },
    {
      "source":1371,
      "target":1374,
      "directed":false,
      "length":0.00246695,
      "support":0.0,
      "removed":false,
      "sequences":[
        "ID_CEC-21-4537|ST_2|CODE_15058|SX_M|RISK_3|AGE_21|SES_2|SCO_2|CD4_1|DRUG_0|MET_NA|APP_1|RES_1|REC_0|VEN_0|CL_443|NAT_mex|2021-08-11",
        "ID_CEC-22-9343|ST_1|CODE_09003|SX_M|RISK_3|AGE_24|SES_1|SCO_3|CD4_2|DRUG_1|MET_NA|APP_1|RES_1|REC_1|VEN_1|CL_443|NAT_mex|2022-10-20"
      ],
      "attributes":[
        "BULK"
      ]
    },
    {
      "source":2245,
      "target":2246,
      "directed":false,
      "length":0.0138789,
      "support":0.0,
      "removed":false,
      "sequences":[
        "ID_CEC-21-4542|ST_2|CODE_15039|SX_M|RISK_3|AGE_25|SES_2|SCO_2|CD4_2|DRUG_1|MET_NA|APP_1|RES_1|REC_0|VEN_0|CL_617|NAT_mex|2021-08-11",
        "ID_CEC-22-6659|ST_1|CODE_09015|SX_M|RISK_3|AGE_43|SES_2|SCO_2|CD4_3|DRUG_1|MET_NA|APP_1|RES_1|REC_1|VEN_0|CL_617|NAT_mex|2022-03-02"
      ],
      "attributes":[
        "BULK"
      ]
    },
    {
      "source":2245,
      "target":2247,
      "directed":false,
      "length":0.0137017,
      "support":0.0,
      "removed":false,
      "sequences":[
        "ID_CEC-21-4542|ST_2|CODE_15039|SX_M|RISK_3|AGE_25|SES_2|SCO_2|CD4_2|DRUG_1|MET_NA|APP_1|RES_1|REC_0|VEN_0|CL_617|NAT_mex|2021-08-11",
        "ID_CEC-22-9265|ST_2|CODE_15039|SX_M|RISK_3|AGE_23|SES_1|SCO_3|CD4_1|DRUG_1|MET_NA|APP_0|RES_1|REC_0|VEN_0|CL_617|NAT_mex|2022-10-11"
      ],
      "attributes":[
        "BULK"
      ]
    },
    {
      "source":425,
      "target":426,
      "directed":false,
      "length":0.012449,
      "support":0.0,
      "removed":false,
      "sequences":[
        "ID_CEC-21-4546|ST_1|CODE_09016|SX_M|RISK_3|AGE_33|SES_2|SCO_3|CD4_1|DRUG_0|MET_NA|APP_1|RES_1|REC_0|VEN_0|CL_391|NAT_mex|2021-08-12",
        "ID_CEC-22-6536|ST_1|CODE_09014|SX_M|RISK_3|AGE_44|SES_2|SCO_2|CD4_1|DRUG_1|MET_NA|APP_1|RES_1|REC_0|VEN_1|CL_391|NAT_mex|2022-02-18"
      ],
      "attributes":[
        "BULK"
      ]
    },
    {
      "source":425,
      "target":431,
      "directed":false,
      "length":0.0135299,
      "support":0.0,
      "removed":false,
      "sequences":[
        "ID_CEC-21-4546|ST_1|CODE_09016|SX_M|RISK_3|AGE_33|SES_2|SCO_3|CD4_1|DRUG_0|MET_NA|APP_1|RES_1|REC_0|VEN_0|CL_391|NAT_mex|2021-08-12",
        "ID_CEC-22-9066|ST_1|CODE_09015|SX_M|RISK_3|AGE_30|SES_2|SCO_3|CD4_2|DRUG_0|MET_NA|APP_1|RES_1|REC_0|VEN_0|CL_391|NAT_mex|2022-09-23"
      ],
      "attributes":[
        "BULK"
      ]
    },
    {
      "source":433,
      "target":434,
      "directed":false,
      "length":0.00246777,
      "support":0.0,
      "removed":false,
      "sequences":[
        "ID_CEC-21-4559|ST_2|CODE_15058|SX_M|RISK_3|AGE_31|SES_1|SCO_2|CD4_2|DRUG_0|MET_NA|APP_1|RES_1|REC_0|VEN_0|CL_395|NAT_mex|2021-08-11",
        "ID_CEC-21-5536|ST_2|CODE_15058|SX_M|RISK_3|AGE_21|SES_2|SCO_3|CD4_2|DRUG_0|MET_NA|APP_1|RES_1|REC_1|VEN_0|CL_395|NAT_mex|2021-11-10"
      ],
      "attributes":[
        "BULK"
      ]
    },
    {
      "source":433,
      "target":439,
      "directed":false,
      "length":0.0117085,
      "support":0.0,
      "removed":false,
      "sequences":[
        "ID_CEC-21-4559|ST_2|CODE_15058|SX_M|RISK_3|AGE_31|SES_1|SCO_2|CD4_2|DRUG_0|MET_NA|APP_1|RES_1|REC_0|VEN_0|CL_395|NAT_mex|2021-08-11",
        "ID_CEC-22-6359|ST_2|CODE_15058|SX_M|RISK_3|AGE_32|SES_2|SCO_2|CD4_1|DRUG_1|MET_NA|APP_1|RES_1|REC_0|VEN_1|CL_395|NAT_mex|2022-02-02"
      ],
      "attributes":[
        "BULK"
      ]
    },
    {
      "source":433,
      "target":443,
      "directed":false,
      "length":0.0134999,
      "support":0.0,
      "removed":false,
      "sequences":[
        "ID_CEC-21-4559|ST_2|CODE_15058|SX_M|RISK_3|AGE_31|SES_1|SCO_2|CD4_2|DRUG_0|MET_NA|APP_1|RES_1|REC_0|VEN_0|CL_395|NAT_mex|2021-08-11",
        "ID_CEC-22-8295|ST_1|CODE_09003|SX_M|RISK_3|AGE_28|SES_2|SCO_2|CD4_2|DRUG_1|MET_NA|APP_1|RES_1|REC_0|VEN_1|CL_395|NAT_mex|2022-07-13"
      ],
      "attributes":[
        "BULK"
      ]
    },
    {
      "source":433,
      "target":436,
      "directed":false,
      "length":0.0056518,
      "support":0.0,
      "removed":false,
      "sequences":[
        "ID_CEC-21-4559|ST_2|CODE_15058|SX_M|RISK_3|AGE_31|SES_1|SCO_2|CD4_2|DRUG_0|MET_NA|APP_1|RES_1|REC_0|VEN_0|CL_395|NAT_mex|2021-08-11",
        "ID_CEC-22-9215|ST_2|CODE_15058|SX_M|RISK_3|AGE_26|SES_2|SCO_3|CD4_1|DRUG_0|MET_NA|APP_1|RES_1|REC_0|VEN_0|CL_395|NAT_mex|2022-10-05"
      ],
      "attributes":[
        "BULK"
      ]
    },
    {
      "source":619,
      "target":616,
      "directed":false,
      "length":0.011731,
      "support":0.0,
      "removed":false,
      "sequences":[
        "ID_CEC-21-4565|ST_1|CODE_09015|SX_F|RISK_NA|AGE_40|SES_NA|SCO_NA|CD4_2|DRUG_NA|MET_NA|APP_NA|RES_1|REC_0|VEN_NA|CL_136|NAT_NA|2021-08-13",
        "ID_CEC-21-4584|ST_2|CODE_15039|SX_M|RISK_NA|AGE_33|SES_NA|SCO_NA|CD4_1|DRUG_NA|MET_NA|APP_NA|RES_1|REC_0|VEN_NA|CL_136|NAT_NA|2021-08-16"
      ],
      "attributes":[
        "BULK"
      ]
    },
    {
      "source":619,
      "target":617,
      "directed":false,
      "length":0.00743816,
      "support":0.0,
      "removed":false,
      "sequences":[
        "ID_CEC-21-4565|ST_1|CODE_09015|SX_F|RISK_NA|AGE_40|SES_NA|SCO_NA|CD4_2|DRUG_NA|MET_NA|APP_NA|RES_1|REC_0|VEN_NA|CL_136|NAT_NA|2021-08-13",
        "ID_CEC-21-4672|ST_1|CODE_09007|SX_M|RISK_2|AGE_37|SES_1|SCO_2|CD4_2|DRUG_1|MET_NA|APP_0|RES_1|REC_1|VEN_1|CL_136|NAT_mex|2021-08-25"
      ],
      "attributes":[
        "BULK"
      ]
    },
    {
      "source":619,
      "target":620,
      "directed":false,
      "length":0.00672586,
      "support":0.0,
      "removed":false,
      "sequences":[
        "ID_CEC-21-4565|ST_1|CODE_09015|SX_F|RISK_NA|AGE_40|SES_NA|SCO_NA|CD4_2|DRUG_NA|MET_NA|APP_NA|RES_1|REC_0|VEN_NA|CL_136|NAT_NA|2021-08-13",
        "ID_CEC-21-5926|ST_1|CODE_07106|SX_M|RISK_2|AGE_36|SES_1|SCO_2|CD4_1|DRUG_1|MET_NA|APP_0|RES_1|REC_0|VEN_0|CL_136|NAT_mex|2021-12-14"
      ],
      "attributes":[
        "BULK"
      ]
    },
    {
      "source":619,
      "target":618,
      "directed":false,
      "length":0.0120893,
      "support":0.0,
      "removed":false,
      "sequences":[
        "ID_CEC-21-4565|ST_1|CODE_09015|SX_F|RISK_NA|AGE_40|SES_NA|SCO_NA|CD4_2|DRUG_NA|MET_NA|APP_NA|RES_1|REC_0|VEN_NA|CL_136|NAT_NA|2021-08-13",
        "ID_CEC-22-8838|ST_1|CODE_09005|SX_M|RISK_3|AGE_21|SES_2|SCO_2|CD4_2|DRUG_1|MET_NA|APP_1|RES_1|REC_0|VEN_0|CL_136|NAT_mex|2022-08-31"
      ],
      "attributes":[
        "BULK"
      ]
    },
    {
      "source":619,
      "target":621,
      "directed":false,
      "length":0.012098,
      "support":0.0,
      "removed":false,
      "sequences":[
        "ID_CEC-21-4565|ST_1|CODE_09015|SX_F|RISK_NA|AGE_40|SES_NA|SCO_NA|CD4_2|DRUG_NA|MET_NA|APP_NA|RES_1|REC_0|VEN_NA|CL_136|NAT_NA|2021-08-13",
        "ID_CEC-22-9715|ST_1|CODE_09007|SX_M|RISK_NA|AGE_73|SES_NA|SCO_NA|CD4_2|DRUG_NA|MET_NA|APP_NA|RES_1|REC_0|VEN_NA|CL_136|NAT_NA|2022-12-01"
      ],
      "attributes":[
        "BULK"
      ]
    },
    {
      "source":2248,
      "target":2249,
      "directed":false,
      "length":0.0120861,
      "support":0.0,
      "removed":false,
      "sequences":[
        "ID_CEC-21-4566|ST_1|CODE_09014|SX_M|RISK_3|AGE_30|SES_2|SCO_3|CD4_1|DRUG_1|MET_NA|APP_0|RES_1|REC_0|VEN_0|CL_NA|NAT_mex|2021-08-13",
        "ID_CEC-22-6961|ST_1|CODE_09015|SX_M|RISK_3|AGE_31|SES_2|SCO_2|CD4_1|DRUG_1|MET_NA|APP_1|RES_1|REC_0|VEN_1|CL_1168|NAT_mex|2022-03-28"
      ],
      "attributes":[
        "BULK"
      ]
    },
    {
      "source":2251,
      "target":2253,
      "directed":false,
      "length":0.0120866,
      "support":0.0,
      "removed":false,
      "sequences":[
        "ID_CEC-21-4567|ST_2|CODE_15104|SX_M|RISK_3|AGE_32|SES_2|SCO_2|CD4_2|DRUG_0|MET_NA|APP_1|RES_2|REC_0|VEN_0|CL_665|NAT_mex|2021-08-13",
        "ID_CEC-22-7139|ST_2|CODE_15013|SX_M|RISK_NA|AGE_51|SES_NA|SCO_2|CD4_1|DRUG_NA|MET_NA|APP_NA|RES_2|REC_0|VEN_NA|CL_665|NAT_mex|2022-04-11"
      ],
      "attributes":[
        "BULK"
      ]
    },
    {
      "source":1740,
      "target":1741,
      "directed":false,
      "length":0.00352753,
      "support":0.0,
      "removed":false,
      "sequences":[
        "ID_CEC-21-4572|ST_1|CODE_09010|SX_M|RISK_3|AGE_32|SES_1|SCO_3|CD4_2|DRUG_1|MET_NA|APP_1|RES_2|REC_0|VEN_1|CL_666|NAT_mex|2021-08-16",
        "ID_CEC-21-5168|ST_1|CODE_09010|SX_M|RISK_3|AGE_32|SES_1|SCO_3|CD4_1|DRUG_1|MET_NA|APP_1|RES_2|REC_0|VEN_1|CL_666|NAT_mex|2021-10-11"
      ],
      "attributes":[
        "BULK"
      ]
    },
    {
      "source":1740,
      "target":1743,
      "directed":false,
      "length":0.00495177,
      "support":0.0,
      "removed":false,
      "sequences":[
        "ID_CEC-21-4572|ST_1|CODE_09010|SX_M|RISK_3|AGE_32|SES_1|SCO_3|CD4_2|DRUG_1|MET_NA|APP_1|RES_2|REC_0|VEN_1|CL_666|NAT_mex|2021-08-16",
        "ID_CEC-22-8329|ST_1|CODE_09007|SX_M|RISK_3|AGE_36|SES_2|SCO_3|CD4_1|DRUG_1|MET_NA|APP_0|RES_2|REC_0|VEN_0|CL_666|NAT_mex|2022-07-15"
      ],
      "attributes":[
        "BULK"
      ]
    },
    {
      "source":1740,
      "target":1742,
      "directed":false,
      "length":0.00423717,
      "support":0.0,
      "removed":false,
      "sequences":[
        "ID_CEC-21-4572|ST_1|CODE_09010|SX_M|RISK_3|AGE_32|SES_1|SCO_3|CD4_2|DRUG_1|MET_NA|APP_1|RES_2|REC_0|VEN_1|CL_666|NAT_mex|2021-08-16",
        "ID_CEC-22-9548|ST_1|CODE_07106|SX_M|RISK_3|AGE_31|SES_2|SCO_3|CD4_1|DRUG_1|MET_NA|APP_1|RES_6|REC_0|VEN_1|CL_666|NAT_mex|2022-11-09"
      ],
      "attributes":[
        "BULK"
      ]
    },
    {
      "source":2254,
      "target":2255,
      "directed":false,
      "length":0.00246672,
      "support":0.0,
      "removed":false,
      "sequences":[
        "ID_CEC-21-4575|ST_2|CODE_15039|SX_M|RISK_3|AGE_20|SES_2|SCO_2|CD4_2|DRUG_1|MET_NA|APP_1|RES_1|REC_0|VEN_NA|CL_417|NAT_mex|2021-08-13",
        "ID_CEC-22-6788|ST_2|CODE_15025|SX_M|RISK_3|AGE_32|SES_1|SCO_2|CD4_1|DRUG_0|MET_NA|APP_1|RES_1|REC_0|VEN_1|CL_417|NAT_mex|2022-03-14"
      ],
      "attributes":[
        "BULK"
      ]
    },
    {
      "source":2254,
      "target":2256,
      "directed":false,
      "length":0.00494244,
      "support":0.0,
      "removed":false,
      "sequences":[
        "ID_CEC-21-4575|ST_2|CODE_15039|SX_M|RISK_3|AGE_20|SES_2|SCO_2|CD4_2|DRUG_1|MET_NA|APP_1|RES_1|REC_0|VEN_NA|CL_417|NAT_mex|2021-08-13",
        "ID_CEC-22-7399|ST_1|CODE_09010|SX_M|RISK_3|AGE_28|SES_2|SCO_2|CD4_1|DRUG_1|MET_NA|APP_1|RES_1|REC_0|VEN_1|CL_417|NAT_mex|2022-05-06"
      ],
      "attributes":[
        "BULK"
      ]
    },
    {
      "source":1191,
      "target":1192,
      "directed":false,
      "length":0.0135324,
      "support":0.0,
      "removed":false,
      "sequences":[
        "ID_CEC-21-4580|ST_1|CODE_09005|SX_M|RISK_3|AGE_32|SES_1|SCO_2|CD4_2|DRUG_0|MET_NA|APP_0|RES_2|REC_0|VEN_0|CL_51|NAT_mex|2021-08-16",
        "ID_CEC-21-5273|ST_2|CODE_15020|SX_M|RISK_3|AGE_33|SES_1|SCO_2|CD4_1|DRUG_1|MET_NA|APP_1|RES_2|REC_0|VEN_1|CL_51|NAT_mex|2021-10-19"
      ],
      "attributes":[
        "BULK"
      ]
    },
    {
      "source":1191,
      "target":1193,
      "directed":false,
      "length":0.00458923,
      "support":0.0,
      "removed":false,
      "sequences":[
        "ID_CEC-21-4580|ST_1|CODE_09005|SX_M|RISK_3|AGE_32|SES_1|SCO_2|CD4_2|DRUG_0|MET_NA|APP_0|RES_2|REC_0|VEN_0|CL_51|NAT_mex|2021-08-16",
        "ID_CEC-21-5361|ST_2|CODE_15013|SX_M|RISK_3|AGE_28|SES_2|SCO_3|CD4_2|DRUG_1|MET_NA|APP_0|RES_2|REC_0|VEN_0|CL_51|NAT_NA|2021-10-26"
      ],
      "attributes":[
        "BULK"
      ]
    },
    {
      "source":616,
      "target":617,
      "directed":false,
      "length":0.0117193,
      "support":0.0,
      "removed":false,
      "sequences":[
        "ID_CEC-21-4584|ST_2|CODE_15039|SX_M|RISK_NA|AGE_33|SES_NA|SCO_NA|CD4_1|DRUG_NA|MET_NA|APP_NA|RES_1|REC_0|VEN_NA|CL_136|NAT_NA|2021-08-16",
        "ID_CEC-21-4672|ST_1|CODE_09007|SX_M|RISK_2|AGE_37|SES_1|SCO_2|CD4_2|DRUG_1|MET_NA|APP_0|RES_1|REC_1|VEN_1|CL_136|NAT_mex|2021-08-25"
      ],
      "attributes":[
        "BULK"
      ]
    },
    {
      "source":616,
      "target":620,
      "directed":false,
      "length":0.00886045,
      "support":0.0,
      "removed":false,
      "sequences":[
        "ID_CEC-21-4584|ST_2|CODE_15039|SX_M|RISK_NA|AGE_33|SES_NA|SCO_NA|CD4_1|DRUG_NA|MET_NA|APP_NA|RES_1|REC_0|VEN_NA|CL_136|NAT_NA|2021-08-16",
        "ID_CEC-21-5926|ST_1|CODE_07106|SX_M|RISK_2|AGE_36|SES_1|SCO_2|CD4_1|DRUG_1|MET_NA|APP_0|RES_1|REC_0|VEN_0|CL_136|NAT_mex|2021-12-14"
      ],
      "attributes":[
        "BULK"
      ]
    },
    {
      "source":616,
      "target":618,
      "directed":false,
      "length":0.0138793,
      "support":0.0,
      "removed":false,
      "sequences":[
        "ID_CEC-21-4584|ST_2|CODE_15039|SX_M|RISK_NA|AGE_33|SES_NA|SCO_NA|CD4_1|DRUG_NA|MET_NA|APP_NA|RES_1|REC_0|VEN_NA|CL_136|NAT_NA|2021-08-16",
        "ID_CEC-22-8838|ST_1|CODE_09005|SX_M|RISK_3|AGE_21|SES_2|SCO_2|CD4_2|DRUG_1|MET_NA|APP_1|RES_1|REC_0|VEN_0|CL_136|NAT_mex|2022-08-31"
      ],
      "attributes":[
        "BULK"
      ]
    },
    {
      "source":820,
      "target":821,
      "directed":false,
      "length":0.00636187,
      "support":0.0,
      "removed":false,
      "sequences":[
        "ID_CEC-21-4590|ST_1|CODE_09004|SX_M|RISK_3|AGE_18|SES_2|SCO_2|CD4_2|DRUG_0|MET_NA|APP_0|RES_5|REC_0|VEN_0|CL_138|NAT_mex|2021-08-16",
        "ID_CEC-22-6746|ST_1|CODE_09008|SX_M|RISK_3|AGE_26|SES_2|SCO_3|CD4_1|DRUG_0|MET_NA|APP_1|RES_5|REC_0|VEN_1|CL_138|NAT_mex|2022-03-10"
      ],
      "attributes":[
        "BULK"
      ]
    },
    {
      "source":820,
      "target":822,
      "directed":false,
      "length":0.00565384,
      "support":0.0,
      "removed":false,
      "sequences":[
        "ID_CEC-21-4590|ST_1|CODE_09004|SX_M|RISK_3|AGE_18|SES_2|SCO_2|CD4_2|DRUG_0|MET_NA|APP_0|RES_5|REC_0|VEN_0|CL_138|NAT_mex|2021-08-16",
        "ID_CEC-22-8083|ST_2|CODE_15099|SX_M|RISK_3|AGE_22|SES_1|SCO_2|CD4_1|DRUG_0|MET_NA|APP_0|RES_5|REC_0|VEN_0|CL_138|NAT_mex|2022-06-27"
      ],
      "attributes":[
        "BULK"
      ]
    },
    {
      "source":820,
      "target":823,
      "directed":false,
      "length":0.00921064,
      "support":0.0,
      "removed":false,
      "sequences":[
        "ID_CEC-21-4590|ST_1|CODE_09004|SX_M|RISK_3|AGE_18|SES_2|SCO_2|CD4_2|DRUG_0|MET_NA|APP_0|RES_5|REC_0|VEN_0|CL_138|NAT_mex|2021-08-16",
        "ID_CEC-22-8173|ST_2|CODE_15029|SX_M|RISK_3|AGE_25|SES_2|SCO_2|CD4_2|DRUG_0|MET_NA|APP_1|RES_5|REC_0|VEN_0|CL_138|NAT_mex|2022-07-04"
      ],
      "attributes":[
        "BULK"
      ]
    },
    {
      "source":671,
      "target":672,
      "directed":false,
      "length":0.00353178,
      "support":0.0,
      "removed":false,
      "sequences":[
        "ID_CEC-21-4593|ST_1|CODE_09005|SX_M|RISK_3|AGE_19|SES_2|SCO_2|CD4_2|DRUG_NA|MET_NA|APP_0|RES_1|REC_1|VEN_0|CL_396|NAT_mex|2021-08-17",
        "ID_CEC-21-5104|ST_1|CODE_09007|SX_M|RISK_3|AGE_24|SES_2|SCO_2|CD4_2|DRUG_0|MET_NA|APP_1|RES_1|REC_0|VEN_1|CL_396|NAT_mex|2021-10-05"
      ],
      "attributes":[
        "BULK"
      ]
    },
    {
      "source":671,
      "target":674,
      "directed":false,
      "length":0.00246786,
      "support":0.0,
      "removed":false,
      "sequences":[
        "ID_CEC-21-4593|ST_1|CODE_09005|SX_M|RISK_3|AGE_19|SES_2|SCO_2|CD4_2|DRUG_NA|MET_NA|APP_0|RES_1|REC_1|VEN_0|CL_396|NAT_mex|2021-08-17",
        "ID_CEC-22-6278|ST_1|CODE_09007|SX_M|RISK_3|AGE_20|SES_1|SCO_3|CD4_2|DRUG_1|MET_NA|APP_1|RES_1|REC_0|VEN_NA|CL_396|NAT_mex|2022-01-27"
      ],
      "attributes":[
        "BULK"
      ]
    },
    {
      "source":671,
      "target":675,
      "directed":false,
      "length":0.00778353,
      "support":0.0,
      "removed":false,
      "sequences":[
        "ID_CEC-21-4593|ST_1|CODE_09005|SX_M|RISK_3|AGE_19|SES_2|SCO_2|CD4_2|DRUG_NA|MET_NA|APP_0|RES_1|REC_1|VEN_0|CL_396|NAT_mex|2021-08-17",
        "ID_CEC-22-6874|ST_2|CODE_15104|SX_M|RISK_3|AGE_37|SES_1|SCO_3|CD4_2|DRUG_0|MET_NA|APP_1|RES_1|REC_0|VEN_1|CL_396|NAT_mex|2022-03-22"
      ],
      "attributes":[
        "BULK"
      ]
    },
    {
      "source":1682,
      "target":1680,
      "directed":false,
      "length":0.0021129,
      "support":0.0,
      "removed":false,
      "sequences":[
        "ID_CEC-21-4597|ST_1|CODE_09002|SX_M|RISK_3|AGE_32|SES_2|SCO_2|CD4_2|DRUG_0|MET_NA|APP_1|RES_1|REC_0|VEN_0|CL_505|NAT_mex|2021-08-17",
        "ID_CEC-22-6647|ST_1|CODE_09006|SX_M|RISK_3|AGE_43|SES_1|SCO_3|CD4_1|DRUG_0|MET_NA|APP_0|RES_1|REC_0|VEN_0|CL_505|NAT_mex|2022-03-01"
      ],
      "attributes":[
        "BULK"
      ]
    },
    {
      "source":1682,
      "target":1683,
      "directed":false,
      "length":0.00388232,
      "support":0.0,
      "removed":false,
      "sequences":[
        "ID_CEC-21-4597|ST_1|CODE_09002|SX_M|RISK_3|AGE_32|SES_2|SCO_2|CD4_2|DRUG_0|MET_NA|APP_1|RES_1|REC_0|VEN_0|CL_505|NAT_mex|2021-08-17",
        "ID_CEC-22-7809|ST_1|CODE_09014|SX_M|RISK_3|AGE_39|SES_1|SCO_2|CD4_3|DRUG_1|MET_NA|APP_1|RES_1|REC_0|VEN_0|CL_505|NAT_mex|2022-06-01"
      ],
      "attributes":[
        "BULK"
      ]
    },
    {
      "source":1601,
      "target":1602,
      "directed":false,
      "length":0.000352089,
      "support":0.0,
      "removed":false,
      "sequences":[
        "ID_CEC-21-4599|ST_2|CODE_15058|SX_M|RISK_3|AGE_36|SES_1|SCO_2|CD4_2|DRUG_1|MET_NA|APP_1|RES_1|REC_0|VEN_1|CL_444|NAT_mex|2021-08-17",
        "ID_CEC-21-4620|ST_2|CODE_15058|SX_M|RISK_3|AGE_30|SES_2|SCO_3|CD4_1|DRUG_0|MET_NA|APP_0|RES_1|REC_0|VEN_1|CL_444|NAT_mex|2021-08-19"
      ],
      "attributes":[
        "BULK"
      ]
    },
    {
      "source":1601,
      "target":1603,
      "directed":false,
      "length":0.00105791,
      "support":0.0,
      "removed":false,
      "sequences":[
        "ID_CEC-21-4599|ST_2|CODE_15058|SX_M|RISK_3|AGE_36|SES_1|SCO_2|CD4_2|DRUG_1|MET_NA|APP_1|RES_1|REC_0|VEN_1|CL_444|NAT_mex|2021-08-17",
        "ID_CEC-22-6744|ST_2|CODE_15058|SX_M|RISK_3|AGE_34|SES_2|SCO_3|CD4_3|DRUG_0|MET_NA|APP_1|RES_1|REC_0|VEN_0|CL_444|NAT_mex|2022-03-10"
      ],
      "attributes":[
        "BULK"
      ]
    },
    {
      "source":568,
      "target":561,
      "directed":false,
      "length":0.0106694,
      "support":0.0,
      "removed":false,
      "sequences":[
        "ID_CEC-21-4601|ST_1|CODE_09015|SX_M|RISK_3|AGE_39|SES_2|SCO_3|CD4_1|DRUG_0|MET_NA|APP_0|RES_1|REC_0|VEN_0|CL_134|NAT_mex|2021-08-18",
        "ID_CEC-22-7421|ST_1|CODE_09012|SX_M|RISK_3|AGE_22|SES_1|SCO_2|CD4_2|DRUG_1|MET_NA|APP_0|RES_1|REC_0|VEN_0|CL_134|NAT_mex|2022-05-09"
      ],
      "attributes":[
        "BULK"
      ]
    },
    {
      "source":568,
      "target":563,
      "directed":false,
      "length":0.00530216,
      "support":0.0,
      "removed":false,
      "sequences":[
        "ID_CEC-21-4601|ST_1|CODE_09015|SX_M|RISK_3|AGE_39|SES_2|SCO_3|CD4_1|DRUG_0|MET_NA|APP_0|RES_1|REC_0|VEN_0|CL_134|NAT_mex|2021-08-18",
        "ID_CEC-22-7866|ST_1|CODE_09003|SX_M|RISK_3|AGE_24|SES_2|SCO_3|CD4_2|DRUG_1|MET_NA|APP_1|RES_1|REC_0|VEN_0|CL_134|NAT_mex|2022-06-07"
      ],
      "attributes":[
        "BULK"
      ]
    },
    {
      "source":3061,
      "target":3060,
      "directed":false,
      "length":0.0138799,
      "support":0.0,
      "removed":false,
      "sequences":[
        "ID_CEC-21-4609|ST_2|CODE_15013|SX_M|RISK_3|AGE_19|SES_1|SCO_2|CD4_1|DRUG_0|MET_NA|APP_1|RES_1|REC_0|VEN_1|CL_NA|NAT_mex|2021-08-18",
        "ID_CEC-22-7573|ST_2|CODE_15013|SX_M|RISK_3|AGE_22|SES_1|SCO_2|CD4_1|DRUG_0|MET_NA|APP_1|RES_1|REC_0|VEN_1|CL_NA|NAT_mex|2022-05-18"
      ],
      "attributes":[
        "BULK"
      ]
    },
    {
      "source":173,
      "target":174,
      "directed":false,
      "length":0.00778836,
      "support":0.0,
      "removed":false,
      "sequences":[
        "ID_CEC-21-4611|ST_2|CODE_15033|SX_M|RISK_3|AGE_25|SES_1|SCO_3|CD4_1|DRUG_1|MET_NA|APP_1|RES_1|REC_0|VEN_1|CL_109|NAT_mex|2021-08-18",
        "ID_CEC-21-4687|ST_1|CODE_09006|SX_M|RISK_2|AGE_22|SES_2|SCO_2|CD4_1|DRUG_0|MET_NA|APP_1|RES_1|REC_0|VEN_NA|CL_109|NAT_mex|2021-08-26"
      ],
      "attributes":[
        "BULK"
      ]
    },
    {
      "source":173,
      "target":179,
      "directed":false,
      "length":0.0102916,
      "support":0.0,
      "removed":false,
      "sequences":[
        "ID_CEC-21-4611|ST_2|CODE_15033|SX_M|RISK_3|AGE_25|SES_1|SCO_3|CD4_1|DRUG_1|MET_NA|APP_1|RES_1|REC_0|VEN_1|CL_109|NAT_mex|2021-08-18",
        "ID_CEC-21-5302|ST_1|CODE_09007|SX_M|RISK_3|AGE_20|SES_2|SCO_2|CD4_2|DRUG_1|MET_NA|APP_1|RES_1|REC_0|VEN_0|CL_109|NAT_mex|2021-10-21"
      ],
      "attributes":[
        "BULK"
      ]
    },
    {
      "source":173,
      "target":175,
      "directed":false,
      "length":0.00600588,
      "support":0.0,
      "removed":false,
      "sequences":[
        "ID_CEC-21-4611|ST_2|CODE_15033|SX_M|RISK_3|AGE_25|SES_1|SCO_3|CD4_1|DRUG_1|MET_NA|APP_1|RES_1|REC_0|VEN_1|CL_109|NAT_mex|2021-08-18",
        "ID_CEC-22-6279|ST_2|CODE_15058|SX_M|RISK_3|AGE_27|SES_1|SCO_2|CD4_3|DRUG_1|MET_NA|APP_1|RES_1|REC_0|VEN_1|CL_109|NAT_mex|2022-01-28"
      ],
      "attributes":[
        "BULK"
      ]
    },
    {
      "source":173,
      "target":180,
      "directed":false,
      "length":0.00849456,
      "support":0.0,
      "removed":false,
      "sequences":[
        "ID_CEC-21-4611|ST_2|CODE_15033|SX_M|RISK_3|AGE_25|SES_1|SCO_3|CD4_1|DRUG_1|MET_NA|APP_1|RES_1|REC_0|VEN_1|CL_109|NAT_mex|2021-08-18",
        "ID_CEC-22-7824|ST_2|CODE_15058|SX_M|RISK_3|AGE_51|SES_2|SCO_2|CD4_2|DRUG_1|MET_NA|APP_1|RES_1|REC_0|VEN_0|CL_109|NAT_mex|2022-06-03"
      ],
      "attributes":[
        "BULK"
      ]
    },
    {
      "source":173,
      "target":181,
      "directed":false,
      "length":0.00850441,
      "support":0.0,
      "removed":false,
      "sequences":[
        "ID_CEC-21-4611|ST_2|CODE_15033|SX_M|RISK_3|AGE_25|SES_1|SCO_3|CD4_1|DRUG_1|MET_NA|APP_1|RES_1|REC_0|VEN_1|CL_109|NAT_mex|2021-08-18",
        "ID_CEC-22-8674|ST_1|CODE_09007|SX_M|RISK_3|AGE_25|SES_2|SCO_2|CD4_2|DRUG_1|MET_NA|APP_1|RES_1|REC_1|VEN_1|CL_109|NAT_mex|2022-08-18"
      ],
      "attributes":[
        "BULK"
      ]
    },
    {
      "source":173,
      "target":177,
      "directed":false,
      "length":0.00530072,
      "support":0.0,
      "removed":false,
      "sequences":[
        "ID_CEC-21-4611|ST_2|CODE_15033|SX_M|RISK_3|AGE_25|SES_1|SCO_3|CD4_1|DRUG_1|MET_NA|APP_1|RES_1|REC_0|VEN_1|CL_109|NAT_mex|2021-08-18",
        "ID_CEC-22-8739|ST_1|CODE_07106|SX_M|RISK_3|AGE_30|SES_2|SCO_3|CD4_2|DRUG_1|MET_NA|APP_0|RES_1|REC_0|VEN_0|CL_109|NAT_mex|2022-08-24"
      ],
      "attributes":[
        "BULK"
      ]
    },
    {
      "source":173,
      "target":182,
      "directed":false,
      "length":0.00742862,
      "support":0.0,
      "removed":false,
      "sequences":[
        "ID_CEC-21-4611|ST_2|CODE_15033|SX_M|RISK_3|AGE_25|SES_1|SCO_3|CD4_1|DRUG_1|MET_NA|APP_1|RES_1|REC_0|VEN_1|CL_109|NAT_mex|2021-08-18",
        "ID_CEC-22-8831|ST_1|CODE_09007|SX_M|RISK_3|AGE_20|SES_2|SCO_2|CD4_2|DRUG_1|MET_NA|APP_1|RES_1|REC_0|VEN_1|CL_109|NAT_mex|2022-09-01"
      ],
      "attributes":[
        "BULK"
      ]
    },
    {
      "source":296,
      "target":302,
      "directed":false,
      "length":0.0117126,
      "support":0.0,
      "removed":false,
      "sequences":[
        "ID_CEC-21-4612|ST_2|CODE_15058|SX_M|RISK_3|AGE_19|SES_2|SCO_2|CD4_2|DRUG_1|MET_NA|APP_1|RES_1|REC_0|VEN_0|CL_97|NAT_mex|2021-08-18",
        "ID_CEC-22-9271|ST_1|CODE_09013|SX_M|RISK_3|AGE_20|SES_1|SCO_1|CD4_1|DRUG_1|MET_NA|APP_0|RES_1|REC_0|VEN_0|CL_97|NAT_mex|2022-10-12"
      ],
      "attributes":[
        "BULK"
      ]
    },
    {
      "source":2177,
      "target":2178,
      "directed":false,
      "length":0.0110293,
      "support":0.0,
      "removed":false,
      "sequences":[
        "ID_CEC-21-4613|ST_1|CODE_09015|SX_M|RISK_3|AGE_64|SES_1|SCO_2|CD4_1|DRUG_NA|MET_NA|APP_0|RES_1|REC_0|VEN_0|CL_374|NAT_mex|2021-08-18",
        "ID_CEC-21-4815|ST_1|CODE_09007|SX_M|RISK_3|AGE_24|SES_2|SCO_2|CD4_1|DRUG_NA|MET_NA|APP_NA|RES_1|REC_0|VEN_NA|CL_374|NAT_mex|2021-09-10"
      ],
      "attributes":[
        "BULK"
      ]
    },
    {
      "source":1017,
      "target":1018,
      "directed":false,
      "length":0.00885848,
      "support":0.0,
      "removed":false,
      "sequences":[
        "ID_CEC-21-4616|ST_1|CODE_09016|SX_M|RISK_3|AGE_24|SES_1|SCO_3|CD4_2|DRUG_1|MET_1|APP_1|RES_2|REC_1|VEN_1|CL_420|NAT_mex|2021-08-19",
        "ID_CEC-22-6663|ST_1|CODE_09013|SX_M|RISK_2|AGE_49|SES_2|SCO_2|CD4_1|DRUG_0|MET_NA|APP_0|RES_2|REC_0|VEN_1|CL_420|NAT_mex|2022-03-02"
      ],
      "attributes":[
        "BULK"
      ]
    },
    {
      "source":1017,
      "target":1019,
      "directed":false,
      "length":0.0102985,
      "support":0.0,
      "removed":false,
      "sequences":[
        "ID_CEC-21-4616|ST_1|CODE_09016|SX_M|RISK_3|AGE_24|SES_1|SCO_3|CD4_2|DRUG_1|MET_1|APP_1|RES_2|REC_1|VEN_1|CL_420|NAT_mex|2021-08-19",
        "ID_CEC-22-6904|ST_1|CODE_09002|SX_M|RISK_3|AGE_20|SES_2|SCO_2|CD4_1|DRUG_1|MET_NA|APP_1|RES_2|REC_0|VEN_1|CL_420|NAT_mex|2022-03-23"
      ],
      "attributes":[
        "BULK"
      ]
    },
    {
      "source":1017,
      "target":1020,
      "directed":false,
      "length":0.00778966,
      "support":0.0,
      "removed":false,
      "sequences":[
        "ID_CEC-21-4616|ST_1|CODE_09016|SX_M|RISK_3|AGE_24|SES_1|SCO_3|CD4_2|DRUG_1|MET_1|APP_1|RES_2|REC_1|VEN_1|CL_420|NAT_mex|2021-08-19",
        "ID_CEC-22-8504|ST_1|CODE_09015|SX_M|RISK_3|AGE_28|SES_1|SCO_3|CD4_2|DRUG_1|MET_NA|APP_1|RES_2|REC_0|VEN_0|CL_420|NAT_NA|2022-08-05"
      ],
      "attributes":[
        "BULK"
      ]
    },
    {
      "source":1602,
      "target":1603,
      "directed":false,
      "length":0.0014103,
      "support":0.0,
      "removed":false,
      "sequences":[
        "ID_CEC-21-4620|ST_2|CODE_15058|SX_M|RISK_3|AGE_30|SES_2|SCO_3|CD4_1|DRUG_0|MET_NA|APP_0|RES_1|REC_0|VEN_1|CL_444|NAT_mex|2021-08-19",
        "ID_CEC-22-6744|ST_2|CODE_15058|SX_M|RISK_3|AGE_34|SES_2|SCO_3|CD4_3|DRUG_0|MET_NA|APP_1|RES_1|REC_0|VEN_0|CL_444|NAT_mex|2022-03-10"
      ],
      "attributes":[
        "BULK"
      ]
    },
    {
      "source":377,
      "target":380,
      "directed":false,
      "length":0.00922788,
      "support":0.0,
      "removed":false,
      "sequences":[
        "ID_CEC-21-4628|ST_1|CODE_09012|SX_M|RISK_3|AGE_18|SES_1|SCO_2|CD4_1|DRUG_0|MET_NA|APP_0|RES_1|REC_0|VEN_0|CL_27|NAT_mex|2021-08-19",
        "ID_CEC-22-8117|ST_1|CODE_09011|SX_M|RISK_3|AGE_23|SES_2|SCO_3|CD4_2|DRUG_1|MET_NA|APP_1|RES_1|REC_0|VEN_0|CL_27|NAT_mex|2022-06-29"
      ],
      "attributes":[
        "BULK"
      ]
    },
    {
      "source":1058,
      "target":1060,
      "directed":false,
      "length":0.00707412,
      "support":0.0,
      "removed":false,
      "sequences":[
        "ID_CEC-21-4635|ST_1|CODE_09010|SX_M|RISK_3|AGE_29|SES_2|SCO_3|CD4_1|DRUG_1|MET_NA|APP_0|RES_1|REC_0|VEN_0|CL_17|NAT_mex|2021-08-20",
        "ID_CEC-21-5660|ST_2|CODE_15031|SX_M|RISK_NA|AGE_37|SES_NA|SCO_NA|CD4_1|DRUG_NA|MET_NA|APP_NA|RES_1|REC_0|VEN_NA|CL_17|NAT_NA|2021-11-23"
      ],
      "attributes":[
        "BULK"
      ]
    },
    {
      "source":1058,
      "target":1062,
      "directed":false,
      "length":0.00140881,
      "support":0.0,
      "removed":false,
      "sequences":[
        "ID_CEC-21-4635|ST_1|CODE_09010|SX_M|RISK_3|AGE_29|SES_2|SCO_3|CD4_1|DRUG_1|MET_NA|APP_0|RES_1|REC_0|VEN_0|CL_17|NAT_mex|2021-08-20",
        "ID_CEC-22-7905|ST_1|CODE_09010|SX_M|RISK_3|AGE_27|SES_1|SCO_2|CD4_1|DRUG_1|MET_NA|APP_1|RES_1|REC_0|VEN_1|CL_17|NAT_mex|2022-06-09"
      ],
      "attributes":[
        "BULK"
      ]
    },
    {
      "source":3062,
      "target":3063,
      "directed":false,
      "length":0.00352745,
      "support":0.0,
      "removed":false,
      "sequences":[
        "ID_CEC-21-4646|ST_2|CODE_15029|SX_M|RISK_3|AGE_29|SES_1|SCO_3|CD4_2|DRUG_0|MET_NA|APP_1|RES_1|REC_0|VEN_0|CL_1071|NAT_mex|2021-08-23",
        "ID_CEC-22-6089|ST_1|CODE_09010|SX_M|RISK_3|AGE_29|SES_2|SCO_3|CD4_1|DRUG_0|MET_NA|APP_0|RES_1|REC_0|VEN_0|CL_1071|NAT_mex|2022-01-12"
      ],
      "attributes":[
        "BULK"
      ]
    },
    {
      "source":1201,
      "target":1200,
      "directed":false,
      "length":0.00600802,
      "support":0.0,
      "removed":false,
      "sequences":[
        "ID_CEC-21-4655|ST_1|CODE_09002|SX_M|RISK_3|AGE_21|SES_1|SCO_2|CD4_2|DRUG_0|MET_NA|APP_1|RES_1|REC_0|VEN_1|CL_421|NAT_mex|2021-08-24",
        "ID_CEC-22-9081|ST_1|CODE_09005|SX_M|RISK_3|AGE_32|SES_2|SCO_2|CD4_1|DRUG_1|MET_NA|APP_1|RES_1|REC_0|VEN_1|CL_421|NAT_mex|2022-09-26"
      ],
      "attributes":[
        "BULK"
      ]
    },
    {
      "source":348,
      "target":349,
      "directed":false,
      "length":0.013152,
      "support":0.0,
      "removed":false,
      "sequences":[
        "ID_CEC-21-4656|ST_1|CODE_09016|SX_M|RISK_3|AGE_23|SES_2|SCO_3|CD4_1|DRUG_1|MET_NA|APP_1|RES_1|REC_0|VEN_0|CL_185|NAT_mex|2021-08-24",
        "ID_CEC-21-4869|ST_1|CODE_09016|SX_M|RISK_3|AGE_25|SES_2|SCO_2|CD4_2|DRUG_1|MET_NA|APP_1|RES_1|REC_0|VEN_NA|CL_185|NAT_mex|2021-09-17"
      ],
      "attributes":[
        "BULK"
      ]
    },
    {
      "source":348,
      "target":351,
      "directed":false,
      "length":0.00884908,
      "support":0.0,
      "removed":false,
      "sequences":[
        "ID_CEC-21-4656|ST_1|CODE_09016|SX_M|RISK_3|AGE_23|SES_2|SCO_3|CD4_1|DRUG_1|MET_NA|APP_1|RES_1|REC_0|VEN_0|CL_185|NAT_mex|2021-08-24",
        "ID_CEC-21-5159|ST_1|CODE_09003|SX_M|RISK_3|AGE_42|SES_2|SCO_3|CD4_1|DRUG_1|MET_NA|APP_1|RES_1|REC_0|VEN_1|CL_185|NAT_mex|2021-10-11"
      ],
      "attributes":[
        "BULK"
      ]
    },
    {
      "source":348,
      "target":352,
      "directed":false,
      "length":0.01173,
      "support":0.0,
      "removed":false,
      "sequences":[
        "ID_CEC-21-4656|ST_1|CODE_09016|SX_M|RISK_3|AGE_23|SES_2|SCO_3|CD4_1|DRUG_1|MET_NA|APP_1|RES_1|REC_0|VEN_0|CL_185|NAT_mex|2021-08-24",
        "ID_CEC-22-9870|ST_2|CODE_15122|SX_M|RISK_3|AGE_42|SES_1|SCO_2|CD4_1|DRUG_0|MET_NA|APP_1|RES_1|REC_0|VEN_0|CL_185|NAT_mex|2022-12-14"
      ],
      "attributes":[
        "BULK"
      ]
    },
    {
      "source":2195,
      "target":2196,
      "directed":false,
      "length":0.00459187,
      "support":0.0,
      "removed":false,
      "sequences":[
        "ID_CEC-21-4657|ST_1|CODE_07106|SX_F|RISK_1|AGE_38|SES_2|SCO_2|CD4_1|DRUG_0|MET_NA|APP_NA|RES_3|REC_0|VEN_NA|CL_646|NAT_mex|2021-08-24",
        "ID_CEC-22-6959|ST_1|CODE_09010|SX_FT|RISK_4|AGE_44|SES_1|SCO_2|CD4_2|DRUG_1|MET_NA|APP_0|RES_3|REC_1|VEN_1|CL_646|NAT_mex|2022-03-28"
      ],
      "attributes":[
        "BULK"
      ]
    },
    {
      "source":225,
      "target":226,
      "directed":false,
      "length":0.00565325,
      "support":0.0,
      "removed":false,
      "sequences":[
        "ID_CEC-21-4658|ST_1|CODE_09008|SX_M|RISK_3|AGE_22|SES_1|SCO_2|CD4_1|DRUG_0|MET_NA|APP_0|RES_1|REC_0|VEN_1|CL_204|NAT_mex|2021-08-24",
        "ID_CEC-21-4990|ST_1|CODE_09003|SX_M|RISK_3|AGE_35|SES_1|SCO_3|CD4_2|DRUG_0|MET_NA|APP_1|RES_1|REC_0|VEN_0|CL_204|NAT_mex|2021-09-27"
      ],
      "attributes":[
        "BULK"
      ]
    },
    {
      "source":225,
      "target":227,
      "directed":false,
      "length":0.00707062,
      "support":0.0,
      "removed":false,
      "sequences":[
        "ID_CEC-21-4658|ST_1|CODE_09008|SX_M|RISK_3|AGE_22|SES_1|SCO_2|CD4_1|DRUG_0|MET_NA|APP_0|RES_1|REC_0|VEN_1|CL_204|NAT_mex|2021-08-24",
        "ID_CEC-21-5690|ST_1|CODE_09007|SX_M|RISK_3|AGE_22|SES_2|SCO_2|CD4_2|DRUG_0|MET_NA|APP_1|RES_1|REC_1|VEN_0|CL_204|NAT_mex|2021-11-25"
      ],
      "attributes":[
        "BULK"
      ]
    },
    {
      "source":225,
      "target":228,
      "directed":false,
      "length":0.00494099,
      "support":0.0,
      "removed":false,
      "sequences":[
        "ID_CEC-21-4658|ST_1|CODE_09008|SX_M|RISK_3|AGE_22|SES_1|SCO_2|CD4_1|DRUG_0|MET_NA|APP_0|RES_1|REC_0|VEN_1|CL_204|NAT_mex|2021-08-24",
        "ID_CEC-22-8048|ST_1|CODE_09003|SX_M|RISK_3|AGE_24|SES_1|SCO_3|CD4_2|DRUG_1|MET_NA|APP_1|RES_1|REC_0|VEN_0|CL_204|NAT_mex|2022-06-23"
      ],
      "attributes":[
        "BULK"
      ]
    },
    {
      "source":225,
      "target":229,
      "directed":false,
      "length":0.00849691,
      "support":0.0,
      "removed":false,
      "sequences":[
        "ID_CEC-21-4658|ST_1|CODE_09008|SX_M|RISK_3|AGE_22|SES_1|SCO_2|CD4_1|DRUG_0|MET_NA|APP_0|RES_1|REC_0|VEN_1|CL_204|NAT_mex|2021-08-24",
        "ID_CEC-22-8077|ST_1|CODE_09002|SX_M|RISK_3|AGE_24|SES_2|SCO_3|CD4_2|DRUG_1|MET_NA|APP_0|RES_1|REC_0|VEN_0|CL_204|NAT_mex|2022-06-27"
      ],
      "attributes":[
        "BULK"
      ]
    },
    {
      "source":225,
      "target":230,
      "directed":false,
      "length":0.0120866,
      "support":0.0,
      "removed":false,
      "sequences":[
        "ID_CEC-21-4658|ST_1|CODE_09008|SX_M|RISK_3|AGE_22|SES_1|SCO_2|CD4_1|DRUG_0|MET_NA|APP_0|RES_1|REC_0|VEN_1|CL_204|NAT_mex|2021-08-24",
        "ID_CEC-22-9035|ST_1|CODE_09015|SX_M|RISK_3|AGE_20|SES_1|SCO_2|CD4_2|DRUG_1|MET_NA|APP_1|RES_1|REC_0|VEN_0|CL_204|NAT_mex|2022-09-21"
      ],
      "attributes":[
        "BULK"
      ]
    },
    {
      "source":225,
      "target":231,
      "directed":false,
      "length":0.009215,
      "support":0.0,
      "removed":false,
      "sequences":[
        "ID_CEC-21-4658|ST_1|CODE_09008|SX_M|RISK_3|AGE_22|SES_1|SCO_2|CD4_1|DRUG_0|MET_NA|APP_0|RES_1|REC_0|VEN_1|CL_204|NAT_mex|2021-08-24",
        "ID_CEC-22-9120|ST_1|CODE_09013|SX_M|RISK_3|AGE_26|SES_1|SCO_3|CD4_1|DRUG_1|MET_NA|APP_0|RES_1|REC_0|VEN_0|CL_204|NAT_mex|2022-09-26"
      ],
      "attributes":[
        "BULK"
      ]
    },
    {
      "source":480,
      "target":481,
      "directed":false,
      "length":0.00957994,
      "support":0.0,
      "removed":false,
      "sequences":[
        "ID_CEC-21-4660|ST_1|CODE_09007|SX_M|RISK_2|AGE_21|SES_2|SCO_2|CD4_2|DRUG_1|MET_NA|APP_1|RES_1|REC_0|VEN_1|CL_390|NAT_mex|2021-08-24",
        "ID_CEC-22-6935|ST_2|CODE_15033|SX_M|RISK_3|AGE_27|SES_2|SCO_2|CD4_2|DRUG_1|MET_NA|APP_1|RES_1|REC_0|VEN_1|CL_390|NAT_mex|2022-03-25"
      ],
      "attributes":[
        "BULK"
      ]
    },
    {
      "source":480,
      "target":483,
      "directed":false,
      "length":0.0125419,
      "support":0.0,
      "removed":false,
      "sequences":[
        "ID_CEC-21-4660|ST_1|CODE_09007|SX_M|RISK_2|AGE_21|SES_2|SCO_2|CD4_2|DRUG_1|MET_NA|APP_1|RES_1|REC_0|VEN_1|CL_390|NAT_mex|2021-08-24",
        "ID_CEC-22-7276|ST_1|CODE_09015|SX_M|RISK_3|AGE_20|SES_2|SCO_2|CD4_2|DRUG_1|MET_NA|APP_1|RES_1|REC_0|VEN_1|CL_390|NAT_mex|2022-04-26"
      ],
      "attributes":[
        "BULK"
      ]
    },
    {
      "source":480,
      "target":484,
      "directed":false,
      "length":0.00779369,
      "support":0.0,
      "removed":false,
      "sequences":[
        "ID_CEC-21-4660|ST_1|CODE_09007|SX_M|RISK_2|AGE_21|SES_2|SCO_2|CD4_2|DRUG_1|MET_NA|APP_1|RES_1|REC_0|VEN_1|CL_390|NAT_mex|2021-08-24",
        "ID_CEC-22-8360|ST_1|CODE_09010|SX_M|RISK_3|AGE_21|SES_1|SCO_2|CD4_2|DRUG_1|MET_1|APP_1|RES_1|REC_0|VEN_0|CL_390|NAT_mex|2022-07-19"
      ],
      "attributes":[
        "BULK"
      ]
    },
    {
      "source":480,
      "target":487,
      "directed":false,
      "length":0.00885666,
      "support":0.0,
      "removed":false,
      "sequences":[
        "ID_CEC-21-4660|ST_1|CODE_09007|SX_M|RISK_2|AGE_21|SES_2|SCO_2|CD4_2|DRUG_1|MET_NA|APP_1|RES_1|REC_0|VEN_1|CL_390|NAT_mex|2021-08-24",
        "ID_CEC-22-9072|ST_1|CODE_09015|SX_M|RISK_3|AGE_21|SES_1|SCO_2|CD4_2|DRUG_1|MET_NA|APP_1|RES_1|REC_1|VEN_0|CL_390|NAT_mex|2022-09-26"
      ],
      "attributes":[
        "BULK"
      ]
    },
    {
      "source":39,
      "target":40,
      "directed":false,
      "length":0.0102991,
      "support":0.0,
      "removed":false,
      "sequences":[
        "ID_CEC-21-4664|ST_1|CODE_09014|SX_M|RISK_3|AGE_46|SES_2|SCO_3|CD4_2|DRUG_0|MET_NA|APP_0|RES_1|REC_0|VEN_NA|CL_10|NAT_mex|2021-08-24",
        "ID_CEC-21-5787|ST_1|CODE_09011|SX_M|RISK_3|AGE_27|SES_2|SCO_2|CD4_1|DRUG_1|MET_NA|APP_0|RES_1|REC_0|VEN_0|CL_10|NAT_mex|2021-12-01"
      ],
      "attributes":[
        "BULK"
      ]
    },
    {
      "source":39,
      "target":48,
      "directed":false,
      "length":0.0103052,
      "support":0.0,
      "removed":false,
      "sequences":[
        "ID_CEC-21-4664|ST_1|CODE_09014|SX_M|RISK_3|AGE_46|SES_2|SCO_3|CD4_2|DRUG_0|MET_NA|APP_0|RES_1|REC_0|VEN_NA|CL_10|NAT_mex|2021-08-24",
        "ID_CEC-22-9610|ST_1|CODE_09011|SX_M|RISK_3|AGE_32|SES_1|SCO_2|CD4_2|DRUG_1|MET_NA|APP_1|RES_1|REC_0|VEN_0|CL_NA|NAT_mex|2022-11-17"
      ],
      "attributes":[
        "BULK"
      ]
    },
    {
      "source":1744,
      "target":1745,
      "directed":false,
      "length":0.00140813,
      "support":0.0,
      "removed":false,
      "sequences":[
        "ID_CEC-21-4668|ST_1|CODE_09015|SX_M|RISK_3|AGE_33|SES_2|SCO_3|CD4_2|DRUG_1|MET_NA|APP_1|RES_1|REC_1|VEN_1|CL_428|NAT_mex|2021-08-24",
        "ID_CEC-21-5061|ST_1|CODE_09002|SX_M|RISK_3|AGE_27|SES_2|SCO_2|CD4_1|DRUG_1|MET_NA|APP_1|RES_1|REC_0|VEN_0|CL_428|NAT_mex|2021-10-01"
      ],
      "attributes":[
        "BULK"
      ]
    },
    {
      "source":1744,
      "target":1746,
      "directed":false,
      "length":0.01137,
      "support":0.0,
      "removed":false,
      "sequences":[
        "ID_CEC-21-4668|ST_1|CODE_09015|SX_M|RISK_3|AGE_33|SES_2|SCO_3|CD4_2|DRUG_1|MET_NA|APP_1|RES_1|REC_1|VEN_1|CL_428|NAT_mex|2021-08-24",
        "ID_CEC-22-7650|ST_2|CODE_15033|SX_M|RISK_3|AGE_22|SES_2|SCO_2|CD4_2|DRUG_1|MET_NA|APP_1|RES_1|REC_0|VEN_0|CL_428|NAT_mex|2022-05-24"
      ],
      "attributes":[
        "BULK"
      ]
    },
    {
      "source":1744,
      "target":1747,
      "directed":false,
      "length":0.00529796,
      "support":0.0,
      "removed":false,
      "sequences":[
        "ID_CEC-21-4668|ST_1|CODE_09015|SX_M|RISK_3|AGE_33|SES_2|SCO_3|CD4_2|DRUG_1|MET_NA|APP_1|RES_1|REC_1|VEN_1|CL_428|NAT_mex|2021-08-24",
        "ID_CEC-22-9093|ST_2|CODE_15033|SX_M|RISK_3|AGE_21|SES_2|SCO_2|CD4_2|DRUG_1|MET_NA|APP_1|RES_1|REC_1|VEN_0|CL_428|NAT_mex|2022-09-26"
      ],
      "attributes":[
        "BULK"
      ]
    },
    {
      "source":70,
      "target":78,
      "directed":false,
      "length":0.012458,
      "support":0.0,
      "removed":false,
      "sequences":[
        "ID_CEC-21-4670|ST_1|CODE_09007|SX_F|RISK_1|AGE_25|SES_2|SCO_3|CD4_2|DRUG_0|MET_NA|APP_NA|RES_2|REC_0|VEN_NA|CL_85|NAT_mex|2021-08-25",
        "ID_CEC-22-6793|ST_2|CODE_15057|SX_M|RISK_3|AGE_29|SES_2|SCO_2|CD4_2|DRUG_1|MET_NA|APP_0|RES_1|REC_0|VEN_0|CL_85|NAT_mex|2022-03-14"
      ],
      "attributes":[
        "BULK"
      ]
    },
    {
      "source":617,
      "target":620,
      "directed":false,
      "length":0.00636505,
      "support":0.0,
      "removed":false,
      "sequences":[
        "ID_CEC-21-4672|ST_1|CODE_09007|SX_M|RISK_2|AGE_37|SES_1|SCO_2|CD4_2|DRUG_1|MET_NA|APP_0|RES_1|REC_1|VEN_1|CL_136|NAT_mex|2021-08-25",
        "ID_CEC-21-5926|ST_1|CODE_07106|SX_M|RISK_2|AGE_36|SES_1|SCO_2|CD4_1|DRUG_1|MET_NA|APP_0|RES_1|REC_0|VEN_0|CL_136|NAT_mex|2021-12-14"
      ],
      "attributes":[
        "BULK"
      ]
    },
    {
      "source":617,
      "target":618,
      "directed":false,
      "length":0.0120819,
      "support":0.0,
      "removed":false,
      "sequences":[
        "ID_CEC-21-4672|ST_1|CODE_09007|SX_M|RISK_2|AGE_37|SES_1|SCO_2|CD4_2|DRUG_1|MET_NA|APP_0|RES_1|REC_1|VEN_1|CL_136|NAT_mex|2021-08-25",
        "ID_CEC-22-8838|ST_1|CODE_09005|SX_M|RISK_3|AGE_21|SES_2|SCO_2|CD4_2|DRUG_1|MET_NA|APP_1|RES_1|REC_0|VEN_0|CL_136|NAT_mex|2022-08-31"
      ],
      "attributes":[
        "BULK"
      ]
    },
    {
      "source":617,
      "target":621,
      "directed":false,
      "length":0.0128113,
      "support":0.0,
      "removed":false,
      "sequences":[
        "ID_CEC-21-4672|ST_1|CODE_09007|SX_M|RISK_2|AGE_37|SES_1|SCO_2|CD4_2|DRUG_1|MET_NA|APP_0|RES_1|REC_1|VEN_1|CL_136|NAT_mex|2021-08-25",
        "ID_CEC-22-9715|ST_1|CODE_09007|SX_M|RISK_NA|AGE_73|SES_NA|SCO_NA|CD4_2|DRUG_NA|MET_NA|APP_NA|RES_1|REC_0|VEN_NA|CL_136|NAT_NA|2022-12-01"
      ],
      "attributes":[
        "BULK"
      ]
    },
    {
      "source":3064,
      "target":3065,
      "directed":false,
      "length":0.00246695,
      "support":0.0,
      "removed":false,
      "sequences":[
        "ID_CEC-21-4675|ST_1|CODE_09006|SX_M|RISK_3|AGE_23|SES_2|SCO_2|CD4_2|DRUG_1|MET_NA|APP_1|RES_1|REC_0|VEN_1|CL_1282|NAT_mex|2021-08-25",
        "ID_CEC-22-9353|ST_2|CODE_15033|SX_M|RISK_3|AGE_43|SES_1|SCO_2|CD4_2|DRUG_1|MET_NA|APP_1|RES_1|REC_0|VEN_1|CL_1282|NAT_mex|2022-10-20"
      ],
      "attributes":[
        "BULK"
      ]
    },
    {
      "source":1307,
      "target":1309,
      "directed":false,
      "length":0.00601835,
      "support":0.0,
      "removed":false,
      "sequences":[
        "ID_CEC-21-4676|ST_1|CODE_09015|SX_M|RISK_3|AGE_25|SES_2|SCO_2|CD4_1|DRUG_0|MET_NA|APP_0|RES_1|REC_0|VEN_1|CL_424|NAT_mex|2021-08-25",
        "ID_CEC-22-8833|ST_2|CODE_15013|SX_M|RISK_3|AGE_20|SES_2|SCO_2|CD4_1|DRUG_0|MET_NA|APP_0|RES_1|REC_0|VEN_0|CL_424|NAT_mex|2022-09-01"
      ],
      "attributes":[
        "BULK"
      ]
    },
    {
      "source":3066,
      "target":3067,
      "directed":false,
      "length":0.0129777,
      "support":0.0,
      "removed":false,
      "sequences":[
        "ID_CEC-21-4681|ST_1|CODE_09007|SX_M|RISK_3|AGE_22|SES_2|SCO_2|CD4_2|DRUG_0|MET_NA|APP_1|RES_1|REC_0|VEN_0|CL_1283|NAT_mex|2021-08-26",
        "ID_CEC-22-9409|ST_2|CODE_15104|SX_M|RISK_3|AGE_27|SES_1|SCO_2|CD4_1|DRUG_1|MET_NA|APP_1|RES_1|REC_0|VEN_1|CL_1283|NAT_mex|2022-10-25"
      ],
      "attributes":[
        "BULK"
      ]
    },
    {
      "source":388,
      "target":390,
      "directed":false,
      "length":0.00957193,
      "support":0.0,
      "removed":false,
      "sequences":[
        "ID_CEC-21-4682|ST_2|CODE_15109|SX_M|RISK_3|AGE_20|SES_2|SCO_2|CD4_1|DRUG_0|MET_NA|APP_1|RES_1|REC_0|VEN_0|CL_369|NAT_mex|2021-08-26",
        "ID_CEC-22-7220|ST_1|CODE_09003|SX_M|RISK_3|AGE_56|SES_2|SCO_2|CD4_2|DRUG_1|MET_NA|APP_1|RES_1|REC_0|VEN_0|CL_369|NAT_mex|2022-04-21"
      ],
      "attributes":[
        "BULK"
      ]
    },
    {
      "source":388,
      "target":391,
      "directed":false,
      "length":0.00850338,
      "support":0.0,
      "removed":false,
      "sequences":[
        "ID_CEC-21-4682|ST_2|CODE_15109|SX_M|RISK_3|AGE_20|SES_2|SCO_2|CD4_1|DRUG_0|MET_NA|APP_1|RES_1|REC_0|VEN_0|CL_369|NAT_mex|2021-08-26",
        "ID_CEC-22-7522|ST_2|CODE_15033|SX_M|RISK_3|AGE_26|SES_2|SCO_2|CD4_2|DRUG_1|MET_NA|APP_1|RES_1|REC_0|VEN_0|CL_369|NAT_mex|2022-05-16"
      ],
      "attributes":[
        "BULK"
      ]
    },
    {
      "source":388,
      "target":392,
      "directed":false,
      "length":0.00956896,
      "support":0.0,
      "removed":false,
      "sequences":[
        "ID_CEC-21-4682|ST_2|CODE_15109|SX_M|RISK_3|AGE_20|SES_2|SCO_2|CD4_1|DRUG_0|MET_NA|APP_1|RES_1|REC_0|VEN_0|CL_369|NAT_mex|2021-08-26",
        "ID_CEC-22-7889|ST_2|CODE_15033|SX_M|RISK_3|AGE_39|SES_2|SCO_2|CD4_2|DRUG_1|MET_NA|APP_1|RES_1|REC_0|VEN_0|CL_369|NAT_mex|2022-06-09"
      ],
      "attributes":[
        "BULK"
      ]
    },
    {
      "source":388,
      "target":393,
      "directed":false,
      "length":0.012075,
      "support":0.0,
      "removed":false,
      "sequences":[
        "ID_CEC-21-4682|ST_2|CODE_15109|SX_M|RISK_3|AGE_20|SES_2|SCO_2|CD4_1|DRUG_0|MET_NA|APP_1|RES_1|REC_0|VEN_0|CL_369|NAT_mex|2021-08-26",
        "ID_CEC-22-7926|ST_2|CODE_15033|SX_M|RISK_3|AGE_22|SES_2|SCO_2|CD4_2|DRUG_1|MET_NA|APP_1|RES_1|REC_0|VEN_1|CL_369|NAT_mex|2022-06-13"
      ],
      "attributes":[
        "BULK"
      ]
    },
    {
      "source":388,
      "target":394,
      "directed":false,
      "length":0.010287,
      "support":0.0,
      "removed":false,
      "sequences":[
        "ID_CEC-21-4682|ST_2|CODE_15109|SX_M|RISK_3|AGE_20|SES_2|SCO_2|CD4_1|DRUG_0|MET_NA|APP_1|RES_1|REC_0|VEN_0|CL_369|NAT_mex|2021-08-26",
        "ID_CEC-22-8637|ST_2|CODE_15020|SX_M|RISK_3|AGE_26|SES_2|SCO_2|CD4_1|DRUG_1|MET_0|APP_1|RES_1|REC_0|VEN_1|CL_369|NAT_mex|2022-08-16"
      ],
      "attributes":[
        "BULK"
      ]
    },
    {
      "source":174,
      "target":179,
      "directed":false,
      "length":0.00353145,
      "support":0.0,
      "removed":false,
      "sequences":[
        "ID_CEC-21-4687|ST_1|CODE_09006|SX_M|RISK_2|AGE_22|SES_2|SCO_2|CD4_1|DRUG_0|MET_NA|APP_1|RES_1|REC_0|VEN_NA|CL_109|NAT_mex|2021-08-26",
        "ID_CEC-21-5302|ST_1|CODE_09007|SX_M|RISK_3|AGE_20|SES_2|SCO_2|CD4_2|DRUG_1|MET_NA|APP_1|RES_1|REC_0|VEN_0|CL_109|NAT_mex|2021-10-21"
      ],
      "attributes":[
        "BULK"
      ]
    },
    {
      "source":174,
      "target":175,
      "directed":false,
      "length":0.00708108,
      "support":0.0,
      "removed":false,
      "sequences":[
        "ID_CEC-21-4687|ST_1|CODE_09006|SX_M|RISK_2|AGE_22|SES_2|SCO_2|CD4_1|DRUG_0|MET_NA|APP_1|RES_1|REC_0|VEN_NA|CL_109|NAT_mex|2021-08-26",
        "ID_CEC-22-6279|ST_2|CODE_15058|SX_M|RISK_3|AGE_27|SES_1|SCO_2|CD4_3|DRUG_1|MET_NA|APP_1|RES_1|REC_0|VEN_1|CL_109|NAT_mex|2022-01-28"
      ],
      "attributes":[
        "BULK"
      ]
    },
    {
      "source":174,
      "target":180,
      "directed":false,
      "length":0.00993545,
      "support":0.0,
      "removed":false,
      "sequences":[
        "ID_CEC-21-4687|ST_1|CODE_09006|SX_M|RISK_2|AGE_22|SES_2|SCO_2|CD4_1|DRUG_0|MET_NA|APP_1|RES_1|REC_0|VEN_NA|CL_109|NAT_mex|2021-08-26",
        "ID_CEC-22-7824|ST_2|CODE_15058|SX_M|RISK_3|AGE_51|SES_2|SCO_2|CD4_2|DRUG_1|MET_NA|APP_1|RES_1|REC_0|VEN_0|CL_109|NAT_mex|2022-06-03"
      ],
      "attributes":[
        "BULK"
      ]
    },
    {
      "source":174,
      "target":181,
      "directed":false,
      "length":0.00993506,
      "support":0.0,
      "removed":false,
      "sequences":[
        "ID_CEC-21-4687|ST_1|CODE_09006|SX_M|RISK_2|AGE_22|SES_2|SCO_2|CD4_1|DRUG_0|MET_NA|APP_1|RES_1|REC_0|VEN_NA|CL_109|NAT_mex|2021-08-26",
        "ID_CEC-22-8674|ST_1|CODE_09007|SX_M|RISK_3|AGE_25|SES_2|SCO_2|CD4_2|DRUG_1|MET_NA|APP_1|RES_1|REC_1|VEN_1|CL_109|NAT_mex|2022-08-18"
      ],
      "attributes":[
        "BULK"
      ]
    },
    {
      "source":174,
      "target":177,
      "directed":false,
      "length":0.00672317,
      "support":0.0,
      "removed":false,
      "sequences":[
        "ID_CEC-21-4687|ST_1|CODE_09006|SX_M|RISK_2|AGE_22|SES_2|SCO_2|CD4_1|DRUG_0|MET_NA|APP_1|RES_1|REC_0|VEN_NA|CL_109|NAT_mex|2021-08-26",
        "ID_CEC-22-8739|ST_1|CODE_07106|SX_M|RISK_3|AGE_30|SES_2|SCO_3|CD4_2|DRUG_1|MET_NA|APP_0|RES_1|REC_0|VEN_0|CL_109|NAT_mex|2022-08-24"
      ],
      "attributes":[
        "BULK"
      ]
    },
    {
      "source":174,
      "target":182,
      "directed":false,
      "length":0.0106462,
      "support":0.0,
      "removed":false,
      "sequences":[
        "ID_CEC-21-4687|ST_1|CODE_09006|SX_M|RISK_2|AGE_22|SES_2|SCO_2|CD4_1|DRUG_0|MET_NA|APP_1|RES_1|REC_0|VEN_NA|CL_109|NAT_mex|2021-08-26",
        "ID_CEC-22-8831|ST_1|CODE_09007|SX_M|RISK_3|AGE_20|SES_2|SCO_2|CD4_2|DRUG_1|MET_NA|APP_1|RES_1|REC_0|VEN_1|CL_109|NAT_mex|2022-09-01"
      ],
      "attributes":[
        "BULK"
      ]
    },
    {
      "source":174,
      "target":178,
      "directed":false,
      "length":0.00565581,
      "support":0.0,
      "removed":false,
      "sequences":[
        "ID_CEC-21-4687|ST_1|CODE_09006|SX_M|RISK_2|AGE_22|SES_2|SCO_2|CD4_1|DRUG_0|MET_NA|APP_1|RES_1|REC_0|VEN_NA|CL_109|NAT_mex|2021-08-26",
        "ID_CEC-22-9756|ST_1|CODE_09007|SX_M|RISK_3|AGE_29|SES_1|SCO_2|CD4_2|DRUG_0|MET_NA|APP_1|RES_1|REC_0|VEN_1|CL_109|NAT_mex|2022-12-05"
      ],
      "attributes":[
        "BULK"
      ]
    },
    {
      "source":3068,
      "target":3069,
      "directed":false,
      "length":0.00530222,
      "support":0.0,
      "removed":false,
      "sequences":[
        "ID_CEC-21-4688|ST_1|CODE_09015|SX_M|RISK_3|AGE_35|SES_2|SCO_3|CD4_1|DRUG_NA|MET_NA|APP_1|RES_1|REC_0|VEN_NA|CL_1072|NAT_ven|2021-08-27",
        "ID_CEC-22-7836|ST_1|CODE_09006|SX_M|RISK_3|AGE_31|SES_2|SCO_3|CD4_1|DRUG_0|MET_NA|APP_1|RES_1|REC_0|VEN_0|CL_1072|NAT_mex|2022-06-06"
      ],
      "attributes":[
        "BULK"
      ]
    },
    {
      "source":2258,
      "target":2259,
      "directed":false,
      "length":0.00707114,
      "support":0.0,
      "removed":false,
      "sequences":[
        "ID_CEC-21-4691|ST_2|CODE_15058|SX_M|RISK_NA|AGE_22|SES_1|SCO_1|CD4_1|DRUG_0|MET_NA|APP_0|RES_1|REC_0|VEN_NA|CL_668|NAT_mex|2021-08-27",
        "ID_CEC-22-8260|ST_2|CODE_15033|SX_M|RISK_3|AGE_32|SES_1|SCO_2|CD4_1|DRUG_0|MET_NA|APP_1|RES_1|REC_0|VEN_0|CL_668|NAT_mex|2022-07-08"
      ],
      "attributes":[
        "BULK"
      ]
    },
    {
      "source":2258,
      "target":2257,
      "directed":false,
      "length":0.00529406,
      "support":0.0,
      "removed":false,
      "sequences":[
        "ID_CEC-21-4691|ST_2|CODE_15058|SX_M|RISK_NA|AGE_22|SES_1|SCO_1|CD4_1|DRUG_0|MET_NA|APP_0|RES_1|REC_0|VEN_NA|CL_668|NAT_mex|2021-08-27",
        "ID_CEC-22-9162|ST_1|CODE_09007|SX_M|RISK_NA|AGE_24|SES_NA|SCO_NA|CD4_1|DRUG_NA|MET_NA|APP_NA|RES_1|REC_0|VEN_NA|CL_668|NAT_NA|2022-09-30"
      ],
      "attributes":[
        "BULK"
      ]
    },
    {
      "source":3070,
      "target":3071,
      "directed":false,
      "length":0.00211306,
      "support":0.0,
      "removed":false,
      "sequences":[
        "ID_CEC-21-4695|ST_1|CODE_09005|SX_M|RISK_3|AGE_27|SES_2|SCO_3|CD4_1|DRUG_0|MET_NA|APP_0|RES_1|REC_0|VEN_1|CL_582|NAT_mex|2021-08-27",
        "ID_CEC-21-4723|ST_1|CODE_09005|SX_M|RISK_3|AGE_32|SES_2|SCO_3|CD4_1|DRUG_0|MET_NA|APP_0|RES_1|REC_0|VEN_NA|CL_582|NAT_mex|2021-09-01"
      ],
      "attributes":[
        "BULK"
      ]
    },
    {
      "source":696,
      "target":697,
      "directed":false,
      "length":0.0120923,
      "support":0.0,
      "removed":false,
      "sequences":[
        "ID_CEC-21-4703|ST_1|CODE_09010|SX_M|RISK_3|AGE_26|SES_1|SCO_3|CD4_2|DRUG_1|MET_NA|APP_1|RES_1|REC_0|VEN_1|CL_393|NAT_mex|2021-08-30",
        "ID_CEC-22-7378|ST_1|CODE_09005|SX_M|RISK_3|AGE_27|SES_1|SCO_2|CD4_1|DRUG_0|MET_NA|APP_1|RES_1|REC_0|VEN_1|CL_393|NAT_mex|2022-05-04"
      ],
      "attributes":[
        "BULK"
      ]
    },
    {
      "source":696,
      "target":703,
      "directed":false,
      "length":0.0128095,
      "support":0.0,
      "removed":false,
      "sequences":[
        "ID_CEC-21-4703|ST_1|CODE_09010|SX_M|RISK_3|AGE_26|SES_1|SCO_3|CD4_2|DRUG_1|MET_NA|APP_1|RES_1|REC_0|VEN_1|CL_393|NAT_mex|2021-08-30",
        "ID_CEC-22-8629|ST_2|CODE_15104|SX_M|RISK_3|AGE_24|SES_2|SCO_2|CD4_3|DRUG_1|MET_NA|APP_0|RES_1|REC_0|VEN_0|CL_393|NAT_mex|2022-08-16"
      ],
      "attributes":[
        "BULK"
      ]
    },
    {
      "source":3072,
      "target":3073,
      "directed":false,
      "length":0.00388065,
      "support":0.0,
      "removed":false,
      "sequences":[
        "ID_CEC-21-4704|ST_1|CODE_09012|SX_M|RISK_3|AGE_24|SES_2|SCO_2|CD4_1|DRUG_0|MET_NA|APP_1|RES_2|REC_0|VEN_0|CL_573|NAT_mex|2021-08-30",
        "ID_CEC-21-5485|ST_1|CODE_09014|SX_M|RISK_3|AGE_42|SES_2|SCO_3|CD4_1|DRUG_1|MET_NA|APP_1|RES_6|REC_0|VEN_0|CL_573|NAT_mex|2021-11-08"
      ],
      "attributes":[
        "BULK"
      ]
    },
    {
      "source":3075,
      "target":3074,
      "directed":false,
      "length":0.00281902,
      "support":0.0,
      "removed":false,
      "sequences":[
        "ID_CEC-21-4708|ST_2|CODE_15058|SX_M|RISK_3|AGE_24|SES_2|SCO_2|CD4_1|DRUG_1|MET_NA|APP_1|RES_2|REC_0|VEN_0|CL_1073|NAT_mex|2021-08-30",
        "ID_CEC-21-4709|ST_1|CODE_09005|SX_M|RISK_3|AGE_19|SES_1|SCO_2|CD4_1|DRUG_1|MET_NA|APP_1|RES_2|REC_0|VEN_0|CL_1073|NAT_mex|2021-08-30"
      ],
      "attributes":[
        "BULK"
      ]
    },
    {
      "source":1400,
      "target":1401,
      "directed":false,
      "length":0.00708317,
      "support":0.0,
      "removed":false,
      "sequences":[
        "ID_CEC-21-4710|ST_1|CODE_09010|SX_M|RISK_2|AGE_30|SES_1|SCO_2|CD4_2|DRUG_1|MET_1|APP_0|RES_1|REC_1|VEN_1|CL_113|NAT_mex|2021-08-30",
        "ID_CEC-21-5836|ST_1|CODE_09003|SX_FT|RISK_4|AGE_31|SES_1|SCO_2|CD4_3|DRUG_0|MET_0|APP_0|RES_1|REC_0|VEN_0|CL_113|NAT_mex|2021-12-06"
      ],
      "attributes":[
        "BULK"
      ]
    },
    {
      "source":1400,
      "target":1402,
      "directed":false,
      "length":0.00814976,
      "support":0.0,
      "removed":false,
      "sequences":[
        "ID_CEC-21-4710|ST_1|CODE_09010|SX_M|RISK_2|AGE_30|SES_1|SCO_2|CD4_2|DRUG_1|MET_1|APP_0|RES_1|REC_1|VEN_1|CL_113|NAT_mex|2021-08-30",
        "ID_CEC-22-7714|ST_1|CODE_09010|SX_FT|RISK_4|AGE_34|SES_1|SCO_1|CD4_1|DRUG_0|MET_NA|APP_0|RES_1|REC_0|VEN_0|CL_113|NAT_mex|2022-05-27"
      ],
      "attributes":[
        "BULK"
      ]
    },
    {
      "source":1630,
      "target":1631,
      "directed":false,
      "length":0.00994103,
      "support":0.0,
      "removed":false,
      "sequences":[
        "ID_CEC-21-4712|ST_1|CODE_09007|SX_F|RISK_NA|AGE_28|SES_NA|SCO_NA|CD4_1|DRUG_NA|MET_NA|APP_NA|RES_1|REC_0|VEN_NA|CL_497|NAT_NA|2021-08-30",
        "ID_CEC-22-8398|ST_1|CODE_09015|SX_M|RISK_3|AGE_28|SES_2|SCO_2|CD4_2|DRUG_0|MET_NA|APP_0|RES_1|REC_NA|VEN_0|CL_497|NAT_mex|2022-07-21"
      ],
      "attributes":[
        "BULK"
      ]
    },
    {
      "source":1748,
      "target":1750,
      "directed":false,
      "length":0.00921743,
      "support":0.0,
      "removed":false,
      "sequences":[
        "ID_CEC-21-4716|ST_1|CODE_09005|SX_M|RISK_3|AGE_32|SES_1|SCO_2|CD4_2|DRUG_0|MET_NA|APP_1|RES_1|REC_0|VEN_1|CL_520|NAT_mex|2021-08-31",
        "ID_CEC-21-5021|ST_1|CODE_09005|SX_M|RISK_3|AGE_30|SES_1|SCO_2|CD4_1|DRUG_1|MET_NA|APP_1|RES_1|REC_0|VEN_1|CL_520|NAT_mex|2021-09-29"
      ],
      "attributes":[
        "BULK"
      ]
    },
    {
      "source":1748,
      "target":1751,
      "directed":false,
      "length":0.0138939,
      "support":0.0,
      "removed":false,
      "sequences":[
        "ID_CEC-21-4716|ST_1|CODE_09005|SX_M|RISK_3|AGE_32|SES_1|SCO_2|CD4_2|DRUG_0|MET_NA|APP_1|RES_1|REC_0|VEN_1|CL_520|NAT_mex|2021-08-31",
        "ID_CEC-22-6181|ST_1|CODE_09005|SX_M|RISK_3|AGE_41|SES_1|SCO_2|CD4_1|DRUG_0|MET_NA|APP_0|RES_1|REC_0|VEN_1|CL_520|NAT_mex|2022-01-19"
      ],
      "attributes":[
        "BULK"
      ]
    },
    {
      "source":1748,
      "target":1749,
      "directed":false,
      "length":0.0128363,
      "support":0.0,
      "removed":false,
      "sequences":[
        "ID_CEC-21-4716|ST_1|CODE_09005|SX_M|RISK_3|AGE_32|SES_1|SCO_2|CD4_2|DRUG_0|MET_NA|APP_1|RES_1|REC_0|VEN_1|CL_520|NAT_mex|2021-08-31",
        "ID_CEC-22-7202|ST_1|CODE_09005|SX_M|RISK_NA|AGE_21|SES_NA|SCO_NA|CD4_2|DRUG_NA|MET_NA|APP_NA|RES_1|REC_0|VEN_NA|CL_520|NAT_NA|2022-04-19"
      ],
      "attributes":[
        "BULK"
      ]
    },
    {
      "source":1811,
      "target":1812,
      "directed":false,
      "length":0.00637066,
      "support":0.0,
      "removed":false,
      "sequences":[
        "ID_CEC-21-4722|ST_1|CODE_09005|SX_M|RISK_NA|AGE_36|SES_NA|SCO_NA|CD4_1|DRUG_NA|MET_NA|APP_NA|RES_1|REC_0|VEN_NA|CL_536|NAT_NA|2021-09-01",
        "ID_CEC-21-5764|ST_2|CODE_15109|SX_M|RISK_3|AGE_32|SES_2|SCO_2|CD4_3|DRUG_0|MET_NA|APP_0|RES_1|REC_0|VEN_0|CL_536|NAT_mex|2021-12-01"
      ],
      "attributes":[
        "BULK"
      ]
    },
    {
      "source":1645,
      "target":1646,
      "directed":false,
      "length":0.00671992,
      "support":0.0,
      "removed":false,
      "sequences":[
        "ID_CEC-21-4725|ST_2|CODE_15033|SX_M|RISK_2|AGE_44|SES_2|SCO_3|CD4_1|DRUG_0|MET_NA|APP_0|RES_2|REC_0|VEN_0|CL_565|NAT_mex|2021-09-01",
        "ID_CEC-22-8846|ST_1|CODE_07106|SX_M|RISK_3|AGE_31|SES_2|SCO_3|CD4_1|DRUG_1|MET_NA|APP_1|RES_2|REC_0|VEN_1|CL_NA|NAT_mex|2022-09-01"
      ],
      "attributes":[
        "BULK"
      ]
    },
    {
      "source":1645,
      "target":1647,
      "directed":false,
      "length":0.00957734,
      "support":0.0,
      "removed":false,
      "sequences":[
        "ID_CEC-21-4725|ST_2|CODE_15033|SX_M|RISK_2|AGE_44|SES_2|SCO_3|CD4_1|DRUG_0|MET_NA|APP_0|RES_2|REC_0|VEN_0|CL_565|NAT_mex|2021-09-01",
        "ID_CEC-22-9201|ST_2|CODE_15060|SX_M|RISK_3|AGE_34|SES_1|SCO_2|CD4_1|DRUG_1|MET_NA|APP_1|RES_2|REC_0|VEN_0|CL_565|NAT_mex|2022-10-04"
      ],
      "attributes":[
        "BULK"
      ]
    },
    {
      "source":3077,
      "target":3076,
      "directed":false,
      "length":0.000704105,
      "support":0.0,
      "removed":false,
      "sequences":[
        "ID_CEC-21-4728|ST_1|CODE_09012|SX_F|RISK_1|AGE_19|SES_2|SCO_2|CD4_3|DRUG_0|MET_NA|APP_NA|RES_2|REC_0|VEN_NA|CL_1074|NAT_mex|2021-09-01",
        "ID_CEC-21-4734|ST_1|CODE_09012|SX_M|RISK_2|AGE_33|SES_2|SCO_2|CD4_1|DRUG_1|MET_NA|APP_0|RES_2|REC_0|VEN_0|CL_1074|NAT_mex|2021-09-01"
      ],
      "attributes":[
        "BULK"
      ]
    },
    {
      "source":3078,
      "target":3079,
      "directed":false,
      "length":0.00105713,
      "support":0.0,
      "removed":false,
      "sequences":[
        "ID_CEC-21-4730|ST_1|CODE_09016|SX_M|RISK_3|AGE_33|SES_2|SCO_3|CD4_2|DRUG_1|MET_NA|APP_1|RES_1|REC_0|VEN_1|CL_1075|NAT_mex|2021-09-01",
        "ID_CEC-21-4857|ST_2|CODE_15057|SX_M|RISK_3|AGE_32|SES_2|SCO_3|CD4_2|DRUG_1|MET_NA|APP_1|RES_1|REC_0|VEN_1|CL_1075|NAT_mex|2021-09-14"
      ],
      "attributes":[
        "BULK"
      ]
    },
    {
      "source":884,
      "target":885,
      "directed":false,
      "length":0.00958375,
      "support":0.0,
      "removed":false,
      "sequences":[
        "ID_CEC-21-4731|ST_1|CODE_09016|SX_M|RISK_3|AGE_30|SES_1|SCO_3|CD4_2|DRUG_1|MET_1|APP_1|RES_1|REC_0|VEN_NA|CL_NA|NAT_mex|2021-09-01",
        "ID_CEC-22-7480|ST_1|CODE_07106|SX_M|RISK_3|AGE_35|SES_2|SCO_2|CD4_1|DRUG_0|MET_NA|APP_1|RES_1|REC_0|VEN_1|CL_45|NAT_mex|2022-05-12"
      ],
      "attributes":[
        "BULK"
      ]
    },
    {
      "source":884,
      "target":887,
      "directed":false,
      "length":0.0128265,
      "support":0.0,
      "removed":false,
      "sequences":[
        "ID_CEC-21-4731|ST_1|CODE_09016|SX_M|RISK_3|AGE_30|SES_1|SCO_3|CD4_2|DRUG_1|MET_1|APP_1|RES_1|REC_0|VEN_NA|CL_NA|NAT_mex|2021-09-01",
        "ID_CEC-22-8030|ST_1|CODE_09015|SX_M|RISK_3|AGE_55|SES_2|SCO_3|CD4_2|DRUG_0|MET_NA|APP_1|RES_1|REC_1|VEN_0|CL_45|NAT_NA|2022-06-21"
      ],
      "attributes":[
        "BULK"
      ]
    },
    {
      "source":884,
      "target":888,
      "directed":false,
      "length":0.0088492,
      "support":0.0,
      "removed":false,
      "sequences":[
        "ID_CEC-21-4731|ST_1|CODE_09016|SX_M|RISK_3|AGE_30|SES_1|SCO_3|CD4_2|DRUG_1|MET_1|APP_1|RES_1|REC_0|VEN_NA|CL_NA|NAT_mex|2021-09-01",
        "ID_CEC-22-9288|ST_1|CODE_09015|SX_M|RISK_3|AGE_45|SES_2|SCO_2|CD4_1|DRUG_0|MET_NA|APP_0|RES_1|REC_0|VEN_0|CL_45|NAT_mex|2022-10-13"
      ],
      "attributes":[
        "BULK"
      ]
    },
    {
      "source":307,
      "target":308,
      "directed":false,
      "length":0.00494268,
      "support":0.0,
      "removed":false,
      "sequences":[
        "ID_CEC-21-4736|ST_1|CODE_09008|SX_M|RISK_3|AGE_23|SES_2|SCO_2|CD4_2|DRUG_0|MET_NA|APP_0|RES_1|REC_0|VEN_0|CL_388|NAT_mex|2021-09-01",
        "ID_CEC-21-5198|ST_1|CODE_09012|SX_M|RISK_3|AGE_27|SES_2|SCO_2|CD4_2|DRUG_1|MET_NA|APP_0|RES_1|REC_1|VEN_0|CL_388|NAT_mex|2021-10-13"
      ],
      "attributes":[
        "BULK"
      ]
    },
    {
      "source":307,
      "target":309,
      "directed":false,
      "length":0.00423584,
      "support":0.0,
      "removed":false,
      "sequences":[
        "ID_CEC-21-4736|ST_1|CODE_09008|SX_M|RISK_3|AGE_23|SES_2|SCO_2|CD4_2|DRUG_0|MET_NA|APP_0|RES_1|REC_0|VEN_0|CL_388|NAT_mex|2021-09-01",
        "ID_CEC-21-5233|ST_1|CODE_09008|SX_M|RISK_3|AGE_21|SES_1|SCO_1|CD4_2|DRUG_0|MET_NA|APP_1|RES_1|REC_0|VEN_0|CL_388|NAT_mex|2021-10-15"
      ],
      "attributes":[
        "BULK"
      ]
    },
    {
      "source":307,
      "target":310,
      "directed":false,
      "length":0.0070811,
      "support":0.0,
      "removed":false,
      "sequences":[
        "ID_CEC-21-4736|ST_1|CODE_09008|SX_M|RISK_3|AGE_23|SES_2|SCO_2|CD4_2|DRUG_0|MET_NA|APP_0|RES_1|REC_0|VEN_0|CL_388|NAT_mex|2021-09-01",
        "ID_CEC-22-6075|ST_1|CODE_09012|SX_M|RISK_3|AGE_30|SES_2|SCO_3|CD4_2|DRUG_1|MET_NA|APP_0|RES_1|REC_0|VEN_0|CL_388|NAT_mex|2022-01-11"
      ],
      "attributes":[
        "BULK"
      ]
    },
    {
      "source":307,
      "target":311,
      "directed":false,
      "length":0.00636949,
      "support":0.0,
      "removed":false,
      "sequences":[
        "ID_CEC-21-4736|ST_1|CODE_09008|SX_M|RISK_3|AGE_23|SES_2|SCO_2|CD4_2|DRUG_0|MET_NA|APP_0|RES_1|REC_0|VEN_0|CL_388|NAT_mex|2021-09-01",
        "ID_CEC-22-6832|ST_1|CODE_09008|SX_M|RISK_3|AGE_23|SES_1|SCO_2|CD4_2|DRUG_0|MET_NA|APP_0|RES_1|REC_0|VEN_0|CL_388|NAT_mex|2022-03-16"
      ],
      "attributes":[
        "BULK"
      ]
    },
    {
      "source":307,
      "target":312,
      "directed":false,
      "length":0.00282042,
      "support":0.0,
      "removed":false,
      "sequences":[
        "ID_CEC-21-4736|ST_1|CODE_09008|SX_M|RISK_3|AGE_23|SES_2|SCO_2|CD4_2|DRUG_0|MET_NA|APP_0|RES_1|REC_0|VEN_0|CL_388|NAT_mex|2021-09-01",
        "ID_CEC-22-7611|ST_1|CODE_09008|SX_M|RISK_2|AGE_42|SES_1|SCO_3|CD4_1|DRUG_1|MET_NA|APP_0|RES_1|REC_0|VEN_0|CL_388|NAT_mex|2022-05-20"
      ],
      "attributes":[
        "BULK"
      ]
    },
    {
      "source":307,
      "target":313,
      "directed":false,
      "length":0.00423546,
      "support":0.0,
      "removed":false,
      "sequences":[
        "ID_CEC-21-4736|ST_1|CODE_09008|SX_M|RISK_3|AGE_23|SES_2|SCO_2|CD4_2|DRUG_0|MET_NA|APP_0|RES_1|REC_0|VEN_0|CL_388|NAT_mex|2021-09-01",
        "ID_CEC-22-8162|ST_1|CODE_09008|SX_M|RISK_3|AGE_21|SES_1|SCO_2|CD4_2|DRUG_1|MET_NA|APP_1|RES_1|REC_0|VEN_0|CL_388|NAT_mex|2022-07-01"
      ],
      "attributes":[
        "BULK"
      ]
    },
    {
      "source":307,
      "target":314,
      "directed":false,
      "length":0.00566204,
      "support":0.0,
      "removed":false,
      "sequences":[
        "ID_CEC-21-4736|ST_1|CODE_09008|SX_M|RISK_3|AGE_23|SES_2|SCO_2|CD4_2|DRUG_0|MET_NA|APP_0|RES_1|REC_0|VEN_0|CL_388|NAT_mex|2021-09-01",
        "ID_CEC-22-9446|ST_1|CODE_09012|SX_M|RISK_3|AGE_18|SES_2|SCO_2|CD4_1|DRUG_1|MET_NA|APP_0|RES_1|REC_0|VEN_0|CL_388|NAT_mex|2022-10-28"
      ],
      "attributes":[
        "BULK"
      ]
    },
    {
      "source":1323,
      "target":1324,
      "directed":false,
      "length":0.0131793,
      "support":0.0,
      "removed":false,
      "sequences":[
        "ID_CEC-21-4748|ST_1|CODE_09010|SX_M|RISK_NA|AGE_25|SES_NA|SCO_NA|CD4_2|DRUG_NA|MET_NA|APP_NA|RES_1|REC_0|VEN_NA|CL_500|NAT_mex|2021-09-02",
        "ID_CEC-22-9794|ST_1|CODE_09006|SX_M|RISK_3|AGE_26|SES_2|SCO_2|CD4_1|DRUG_0|MET_NA|APP_1|RES_1|REC_0|VEN_0|CL_500|NAT_mex|2022-12-07"
      ],
      "attributes":[
        "BULK"
      ]
    },
    {
      "source":3080,
      "target":3081,
      "directed":false,
      "length":0.0139032,
      "support":0.0,
      "removed":false,
      "sequences":[
        "ID_CEC-21-4750|ST_1|CODE_09015|SX_M|RISK_3|AGE_39|SES_2|SCO_3|CD4_2|DRUG_1|MET_NA|APP_NA|RES_1|REC_1|VEN_NA|CL_1078|NAT_mex|2021-09-02",
        "ID_CEC-21-4933|ST_1|CODE_09014|SX_F|RISK_1|AGE_33|SES_2|SCO_2|CD4_2|DRUG_1|MET_NA|APP_NA|RES_1|REC_0|VEN_0|CL_1078|NAT_mex|2021-09-23"
      ],
      "attributes":[
        "BULK"
      ]
    },
    {
      "source":704,
      "target":710,
      "directed":false,
      "length":0.0102915,
      "support":0.0,
      "removed":false,
      "sequences":[
        "ID_CEC-21-4754|ST_1|CODE_09006|SX_M|RISK_2|AGE_23|SES_2|SCO_2|CD4_1|DRUG_0|MET_NA|APP_1|RES_1|REC_0|VEN_NA|CL_219|NAT_mex|2021-09-01",
        "ID_CEC-21-5427|ST_1|CODE_09012|SX_M|RISK_3|AGE_31|SES_2|SCO_3|CD4_1|DRUG_0|MET_NA|APP_0|RES_1|REC_0|VEN_0|CL_219|NAT_mex|2021-11-03"
      ],
      "attributes":[
        "BULK"
      ]
    },
    {
      "source":704,
      "target":705,
      "directed":false,
      "length":0.0106582,
      "support":0.0,
      "removed":false,
      "sequences":[
        "ID_CEC-21-4754|ST_1|CODE_09006|SX_M|RISK_2|AGE_23|SES_2|SCO_2|CD4_1|DRUG_0|MET_NA|APP_1|RES_1|REC_0|VEN_NA|CL_219|NAT_mex|2021-09-01",
        "ID_CEC-22-7970|ST_1|CODE_09012|SX_M|RISK_3|AGE_33|SES_1|SCO_3|CD4_2|DRUG_1|MET_NA|APP_1|RES_1|REC_0|VEN_0|CL_219|NAT_mex|2022-06-15"
      ],
      "attributes":[
        "BULK"
      ]
    },
    {
      "source":704,
      "target":706,
      "directed":false,
      "length":0.0135312,
      "support":0.0,
      "removed":false,
      "sequences":[
        "ID_CEC-21-4754|ST_1|CODE_09006|SX_M|RISK_2|AGE_23|SES_2|SCO_2|CD4_1|DRUG_0|MET_NA|APP_1|RES_1|REC_0|VEN_NA|CL_219|NAT_mex|2021-09-01",
        "ID_CEC-22-9692|ST_1|CODE_09012|SX_M|RISK_3|AGE_26|SES_2|SCO_2|CD4_2|DRUG_1|MET_NA|APP_1|RES_1|REC_0|VEN_0|CL_219|NAT_mex|2022-11-28"
      ],
      "attributes":[
        "BULK"
      ]
    },
    {
      "source":967,
      "target":971,
      "directed":false,
      "length":0.0120833,
      "support":0.0,
      "removed":false,
      "sequences":[
        "ID_CEC-21-4755|ST_1|CODE_09007|SX_M|RISK_3|AGE_39|SES_2|SCO_3|CD4_1|DRUG_0|MET_NA|APP_0|RES_1|REC_0|VEN_NA|CL_82|NAT_mex|2021-09-01",
        "ID_CEC-22-8738|ST_1|CODE_09015|SX_M|RISK_3|AGE_27|SES_2|SCO_3|CD4_1|DRUG_1|MET_NA|APP_0|RES_1|REC_0|VEN_0|CL_82|NAT_mex|2022-08-24"
      ],
      "attributes":[
        "BULK"
      ]
    },
    {
      "source":297,
      "target":302,
      "directed":false,
      "length":0.0124463,
      "support":0.0,
      "removed":false,
      "sequences":[
        "ID_CEC-21-4756|ST_2|CODE_15031|SX_M|RISK_3|AGE_23|SES_1|SCO_3|CD4_1|DRUG_0|MET_NA|APP_1|RES_1|REC_0|VEN_NA|CL_97|NAT_mex|2021-09-01",
        "ID_CEC-22-9271|ST_1|CODE_09013|SX_M|RISK_3|AGE_20|SES_1|SCO_1|CD4_1|DRUG_1|MET_NA|APP_0|RES_1|REC_0|VEN_0|CL_97|NAT_mex|2022-10-12"
      ],
      "attributes":[
        "BULK"
      ]
    },
    {
      "source":114,
      "target":116,
      "directed":false,
      "length":0.0088566,
      "support":0.0,
      "removed":false,
      "sequences":[
        "ID_CEC-21-4759|ST_1|CODE_09007|SX_M|RISK_3|AGE_39|SES_1|SCO_3|CD4_1|DRUG_1|MET_NA|APP_1|RES_1|REC_0|VEN_1|CL_75|NAT_mex|2021-09-06",
        "ID_CEC-21-5625|ST_1|CODE_09012|SX_M|RISK_3|AGE_27|SES_2|SCO_2|CD4_1|DRUG_0|MET_NA|APP_0|RES_1|REC_0|VEN_0|CL_75|NAT_mex|2021-11-19"
      ],
      "attributes":[
        "BULK"
      ]
    },
    {
      "source":114,
      "target":119,
      "directed":false,
      "length":0.0031722,
      "support":0.0,
      "removed":false,
      "sequences":[
        "ID_CEC-21-4759|ST_1|CODE_09007|SX_M|RISK_3|AGE_39|SES_1|SCO_3|CD4_1|DRUG_1|MET_NA|APP_1|RES_1|REC_0|VEN_1|CL_75|NAT_mex|2021-09-06",
        "ID_CEC-22-8379|ST_1|CODE_09007|SX_M|RISK_3|AGE_26|SES_2|SCO_2|CD4_1|DRUG_1|MET_NA|APP_0|RES_1|REC_0|VEN_1|CL_75|NAT_mex|2022-07-19"
      ],
      "attributes":[
        "BULK"
      ]
    },
    {
      "source":1029,
      "target":1030,
      "directed":false,
      "length":0.000705315,
      "support":0.0,
      "removed":false,
      "sequences":[
        "ID_CEC-21-4783|ST_1|CODE_09007|SX_M|RISK_3|AGE_30|SES_2|SCO_2|CD4_2|DRUG_1|MET_NA|APP_1|RES_1|REC_0|VEN_NA|CL_254|NAT_mex|2021-09-06",
        "ID_CEC-22-7090|ST_1|CODE_09007|SX_M|RISK_3|AGE_28|SES_2|SCO_2|CD4_2|DRUG_1|MET_NA|APP_0|RES_1|REC_0|VEN_0|CL_254|NAT_mex|2022-04-06"
      ],
      "attributes":[
        "BULK"
      ]
    },
    {
      "source":1029,
      "target":1031,
      "directed":false,
      "length":0.0110228,
      "support":0.0,
      "removed":false,
      "sequences":[
        "ID_CEC-21-4783|ST_1|CODE_09007|SX_M|RISK_3|AGE_30|SES_2|SCO_2|CD4_2|DRUG_1|MET_NA|APP_1|RES_1|REC_0|VEN_NA|CL_254|NAT_mex|2021-09-06",
        "ID_CEC-22-8580|ST_1|CODE_09011|SX_M|RISK_3|AGE_24|SES_1|SCO_3|CD4_2|DRUG_0|MET_NA|APP_0|RES_1|REC_0|VEN_0|CL_254|NAT_mex|2022-08-12"
      ],
      "attributes":[
        "BULK"
      ]
    },
    {
      "source":192,
      "target":193,
      "directed":false,
      "length":0.00995323,
      "support":0.0,
      "removed":false,
      "sequences":[
        "ID_CEC-21-4787|ST_1|CODE_09002|SX_M|RISK_3|AGE_23|SES_1|SCO_2|CD4_2|DRUG_0|MET_NA|APP_0|RES_1|REC_0|VEN_0|CL_194|NAT_mex|2021-09-08",
        "ID_CEC-21-5727|ST_2|CODE_15013|SX_M|RISK_3|AGE_21|SES_1|SCO_2|CD4_2|DRUG_1|MET_NA|APP_1|RES_1|REC_0|VEN_1|CL_194|NAT_mex|2021-11-29"
      ],
      "attributes":[
        "BULK"
      ]
    },
    {
      "source":192,
      "target":194,
      "directed":false,
      "length":0.00922979,
      "support":0.0,
      "removed":false,
      "sequences":[
        "ID_CEC-21-4787|ST_1|CODE_09002|SX_M|RISK_3|AGE_23|SES_1|SCO_2|CD4_2|DRUG_0|MET_NA|APP_0|RES_1|REC_0|VEN_0|CL_194|NAT_mex|2021-09-08",
        "ID_CEC-22-6051|ST_2|CODE_15081|SX_M|RISK_3|AGE_25|SES_2|SCO_2|CD4_1|DRUG_0|MET_NA|APP_1|RES_1|REC_0|VEN_1|CL_194|NAT_mex|2022-01-10"
      ],
      "attributes":[
        "BULK"
      ]
    },
    {
      "source":192,
      "target":195,
      "directed":false,
      "length":0.0121108,
      "support":0.0,
      "removed":false,
      "sequences":[
        "ID_CEC-21-4787|ST_1|CODE_09002|SX_M|RISK_3|AGE_23|SES_1|SCO_2|CD4_2|DRUG_0|MET_NA|APP_0|RES_1|REC_0|VEN_0|CL_194|NAT_mex|2021-09-08",
        "ID_CEC-22-6193|ST_1|CODE_09005|SX_M|RISK_3|AGE_26|SES_2|SCO_2|CD4_1|DRUG_1|MET_NA|APP_1|RES_1|REC_0|VEN_1|CL_194|NAT_mex|2022-01-19"
      ],
      "attributes":[
        "BULK"
      ]
    },
    {
      "source":192,
      "target":196,
      "directed":false,
      "length":0.011384,
      "support":0.0,
      "removed":false,
      "sequences":[
        "ID_CEC-21-4787|ST_1|CODE_09002|SX_M|RISK_3|AGE_23|SES_1|SCO_2|CD4_2|DRUG_0|MET_NA|APP_0|RES_1|REC_0|VEN_0|CL_194|NAT_mex|2021-09-08",
        "ID_CEC-22-6244|ST_1|CODE_09012|SX_M|RISK_3|AGE_25|SES_1|SCO_2|CD4_2|DRUG_1|MET_NA|APP_1|RES_1|REC_0|VEN_1|CL_194|NAT_mex|2022-01-25"
      ],
      "attributes":[
        "BULK"
      ]
    },
    {
      "source":192,
      "target":197,
      "directed":false,
      "length":0.0110795,
      "support":0.0,
      "removed":false,
      "sequences":[
        "ID_CEC-21-4787|ST_1|CODE_09002|SX_M|RISK_3|AGE_23|SES_1|SCO_2|CD4_2|DRUG_0|MET_NA|APP_0|RES_1|REC_0|VEN_0|CL_194|NAT_mex|2021-09-08",
        "ID_CEC-22-6438|ST_2|CODE_15033|SX_M|RISK_3|AGE_20|SES_2|SCO_2|CD4_1|DRUG_1|MET_NA|APP_1|RES_1|REC_0|VEN_1|CL_194|NAT_mex|2022-02-09"
      ],
      "attributes":[
        "BULK"
      ]
    },
    {
      "source":192,
      "target":198,
      "directed":false,
      "length":0.0120937,
      "support":0.0,
      "removed":false,
      "sequences":[
        "ID_CEC-21-4787|ST_1|CODE_09002|SX_M|RISK_3|AGE_23|SES_1|SCO_2|CD4_2|DRUG_0|MET_NA|APP_0|RES_1|REC_0|VEN_0|CL_194|NAT_mex|2021-09-08",
        "ID_CEC-22-6838|ST_2|CODE_15033|SX_M|RISK_3|AGE_21|SES_1|SCO_2|CD4_1|DRUG_0|MET_NA|APP_1|RES_1|REC_0|VEN_1|CL_194|NAT_mex|2022-03-16"
      ],
      "attributes":[
        "BULK"
      ]
    },
    {
      "source":192,
      "target":199,
      "directed":false,
      "length":0.0122864,
      "support":0.0,
      "removed":false,
      "sequences":[
        "ID_CEC-21-4787|ST_1|CODE_09002|SX_M|RISK_3|AGE_23|SES_1|SCO_2|CD4_2|DRUG_0|MET_NA|APP_0|RES_1|REC_0|VEN_0|CL_194|NAT_mex|2021-09-08",
        "ID_CEC-22-6941|ST_1|CODE_09005|SX_M|RISK_3|AGE_28|SES_2|SCO_3|CD4_2|DRUG_0|MET_NA|APP_1|RES_1|REC_0|VEN_0|CL_194|NAT_mex|2022-03-25"
      ],
      "attributes":[
        "BULK"
      ]
    },
    {
      "source":192,
      "target":200,
      "directed":false,
      "length":0.0117248,
      "support":0.0,
      "removed":false,
      "sequences":[
        "ID_CEC-21-4787|ST_1|CODE_09002|SX_M|RISK_3|AGE_23|SES_1|SCO_2|CD4_2|DRUG_0|MET_NA|APP_0|RES_1|REC_0|VEN_0|CL_194|NAT_mex|2021-09-08",
        "ID_CEC-22-7299|ST_1|CODE_09016|SX_M|RISK_3|AGE_28|SES_2|SCO_2|CD4_1|DRUG_1|MET_NA|APP_0|RES_1|REC_0|VEN_1|CL_194|NAT_mex|2022-04-27"
      ],
      "attributes":[
        "BULK"
      ]
    },
    {
      "source":192,
      "target":201,
      "directed":false,
      "length":0.0120982,
      "support":0.0,
      "removed":false,
      "sequences":[
        "ID_CEC-21-4787|ST_1|CODE_09002|SX_M|RISK_3|AGE_23|SES_1|SCO_2|CD4_2|DRUG_0|MET_NA|APP_0|RES_1|REC_0|VEN_0|CL_194|NAT_mex|2021-09-08",
        "ID_CEC-22-8075|ST_2|CODE_15104|SX_M|RISK_3|AGE_20|SES_2|SCO_2|CD4_2|DRUG_1|MET_NA|APP_1|RES_1|REC_0|VEN_1|CL_194|NAT_mex|2022-06-24"
      ],
      "attributes":[
        "BULK"
      ]
    },
    {
      "source":192,
      "target":202,
      "directed":false,
      "length":0.0117297,
      "support":0.0,
      "removed":false,
      "sequences":[
        "ID_CEC-21-4787|ST_1|CODE_09002|SX_M|RISK_3|AGE_23|SES_1|SCO_2|CD4_2|DRUG_0|MET_NA|APP_0|RES_1|REC_0|VEN_0|CL_194|NAT_mex|2021-09-08",
        "ID_CEC-22-8236|ST_2|CODE_15081|SX_M|RISK_NA|AGE_25|SES_NA|SCO_NA|CD4_2|DRUG_NA|MET_NA|APP_NA|RES_1|REC_0|VEN_NA|CL_194|NAT_NA|2022-07-07"
      ],
      "attributes":[
        "BULK"
      ]
    },
    {
      "source":1233,
      "target":1234,
      "directed":false,
      "length":0.0106441,
      "support":0.0,
      "removed":false,
      "sequences":[
        "ID_CEC-21-4788|ST_2|CODE_15058|SX_M|RISK_3|AGE_23|SES_2|SCO_3|CD4_1|DRUG_1|MET_NA|APP_0|RES_1|REC_0|VEN_0|CL_151|NAT_mex|2021-09-08",
        "ID_CEC-21-5268|ST_2|CODE_15031|SX_M|RISK_3|AGE_24|SES_1|SCO_2|CD4_2|DRUG_1|MET_NA|APP_1|RES_1|REC_0|VEN_1|CL_151|NAT_mex|2021-10-19"
      ],
      "attributes":[
        "BULK"
      ]
    },
    {
      "source":1233,
      "target":1230,
      "directed":false,
      "length":0.00885976,
      "support":0.0,
      "removed":false,
      "sequences":[
        "ID_CEC-21-4788|ST_2|CODE_15058|SX_M|RISK_3|AGE_23|SES_2|SCO_3|CD4_1|DRUG_1|MET_NA|APP_0|RES_1|REC_0|VEN_0|CL_151|NAT_mex|2021-09-08",
        "ID_CEC-22-6995|ST_1|CODE_07106|SX_M|RISK_3|AGE_23|SES_1|SCO_3|CD4_1|DRUG_1|MET_NA|APP_1|RES_1|REC_0|VEN_NA|CL_151|NAT_mex|2022-03-30"
      ],
      "attributes":[
        "BULK"
      ]
    },
    {
      "source":1166,
      "target":1167,
      "directed":false,
      "length":0.00459383,
      "support":0.0,
      "removed":false,
      "sequences":[
        "ID_CEC-21-4789|ST_2|CODE_15121|SX_M|RISK_3|AGE_35|SES_2|SCO_2|CD4_1|DRUG_0|MET_NA|APP_1|RES_1|REC_0|VEN_0|CL_362|NAT_mex|2021-09-08",
        "ID_CEC-21-5424|ST_1|CODE_09008|SX_M|RISK_3|AGE_37|SES_1|SCO_3|CD4_2|DRUG_0|MET_NA|APP_1|RES_1|REC_0|VEN_1|CL_362|NAT_mex|2021-11-01"
      ],
      "attributes":[
        "BULK"
      ]
    },
    {
      "source":1166,
      "target":1168,
      "directed":false,
      "length":0.00494099,
      "support":0.0,
      "removed":false,
      "sequences":[
        "ID_CEC-21-4789|ST_2|CODE_15121|SX_M|RISK_3|AGE_35|SES_2|SCO_2|CD4_1|DRUG_0|MET_NA|APP_1|RES_1|REC_0|VEN_0|CL_362|NAT_mex|2021-09-08",
        "ID_CEC-22-8911|ST_2|CODE_15104|SX_M|RISK_3|AGE_53|SES_1|SCO_3|CD4_2|DRUG_0|MET_NA|APP_1|RES_1|REC_1|VEN_1|CL_362|NAT_mex|2022-09-07"
      ],
      "attributes":[
        "BULK"
      ]
    },
    {
      "source":1958,
      "target":1959,
      "directed":false,
      "length":0.00565879,
      "support":0.0,
      "removed":false,
      "sequences":[
        "ID_CEC-21-4790|ST_1|CODE_09005|SX_M|RISK_3|AGE_30|SES_1|SCO_3|CD4_1|DRUG_1|MET_NA|APP_1|RES_1|REC_0|VEN_1|CL_321|NAT_mex|2021-09-08",
        "ID_CEC-22-7392|ST_1|CODE_09012|SX_M|RISK_3|AGE_29|SES_2|SCO_2|CD4_1|DRUG_1|MET_NA|APP_1|RES_1|REC_0|VEN_1|CL_321|NAT_mex|2022-05-04"
      ],
      "attributes":[
        "BULK"
      ]
    },
    {
      "source":211,
      "target":212,
      "directed":false,
      "length":0.0,
      "support":0.0,
      "removed":false,
      "sequences":[
        "ID_CEC-21-4792|ST_1|CODE_09005|SX_M|RISK_3|AGE_19|SES_2|SCO_2|CD4_2|DRUG_0|MET_NA|APP_0|RES_1|REC_0|VEN_0|CL_23|NAT_mex|2021-09-09",
        "ID_CEC-21-4851|ST_1|CODE_09005|SX_M|RISK_3|AGE_21|SES_1|SCO_2|CD4_2|DRUG_1|MET_NA|APP_0|RES_1|REC_1|VEN_0|CL_23|NAT_mex|2021-09-14"
      ],
      "attributes":[
        "BULK"
      ]
    },
    {
      "source":211,
      "target":213,
      "directed":false,
      "length":0.00992735,
      "support":0.0,
      "removed":false,
      "sequences":[
        "ID_CEC-21-4792|ST_1|CODE_09005|SX_M|RISK_3|AGE_19|SES_2|SCO_2|CD4_2|DRUG_0|MET_NA|APP_0|RES_1|REC_0|VEN_0|CL_23|NAT_mex|2021-09-09",
        "ID_CEC-22-6887|ST_1|CODE_09007|SX_M|RISK_3|AGE_19|SES_2|SCO_2|CD4_3|DRUG_1|MET_NA|APP_1|RES_1|REC_0|VEN_1|CL_23|NAT_mex|2022-03-23"
      ],
      "attributes":[
        "BULK"
      ]
    },
    {
      "source":211,
      "target":214,
      "directed":false,
      "length":0.00849684,
      "support":0.0,
      "removed":false,
      "sequences":[
        "ID_CEC-21-4792|ST_1|CODE_09005|SX_M|RISK_3|AGE_19|SES_2|SCO_2|CD4_2|DRUG_0|MET_NA|APP_0|RES_1|REC_0|VEN_0|CL_23|NAT_mex|2021-09-09",
        "ID_CEC-22-7974|ST_2|CODE_15030|SX_M|RISK_3|AGE_21|SES_2|SCO_2|CD4_1|DRUG_1|MET_NA|APP_0|RES_1|REC_0|VEN_0|CL_23|NAT_mex|2022-06-15"
      ],
      "attributes":[
        "BULK"
      ]
    },
    {
      "source":211,
      "target":215,
      "directed":false,
      "length":0.00600587,
      "support":0.0,
      "removed":false,
      "sequences":[
        "ID_CEC-21-4792|ST_1|CODE_09005|SX_M|RISK_3|AGE_19|SES_2|SCO_2|CD4_2|DRUG_0|MET_NA|APP_0|RES_1|REC_0|VEN_0|CL_23|NAT_mex|2021-09-09",
        "ID_CEC-22-7976|ST_2|CODE_15030|SX_M|RISK_3|AGE_22|SES_1|SCO_2|CD4_1|DRUG_1|MET_NA|APP_1|RES_1|REC_0|VEN_0|CL_23|NAT_mex|2022-06-15"
      ],
      "attributes":[
        "BULK"
      ]
    },
    {
      "source":211,
      "target":216,
      "directed":false,
      "length":0.00813756,
      "support":0.0,
      "removed":false,
      "sequences":[
        "ID_CEC-21-4792|ST_1|CODE_09005|SX_M|RISK_3|AGE_19|SES_2|SCO_2|CD4_2|DRUG_0|MET_NA|APP_0|RES_1|REC_0|VEN_0|CL_23|NAT_mex|2021-09-09",
        "ID_CEC-22-8221|ST_2|CODE_15099|SX_M|RISK_3|AGE_24|SES_2|SCO_2|CD4_2|DRUG_1|MET_NA|APP_1|RES_1|REC_0|VEN_0|CL_23|NAT_mex|2022-07-06"
      ],
      "attributes":[
        "BULK"
      ]
    },
    {
      "source":211,
      "target":217,
      "directed":false,
      "length":0.00994682,
      "support":0.0,
      "removed":false,
      "sequences":[
        "ID_CEC-21-4792|ST_1|CODE_09005|SX_M|RISK_3|AGE_19|SES_2|SCO_2|CD4_2|DRUG_0|MET_NA|APP_0|RES_1|REC_0|VEN_0|CL_23|NAT_mex|2021-09-09",
        "ID_CEC-22-9411|ST_2|CODE_15093|SX_M|RISK_3|AGE_19|SES_1|SCO_2|CD4_1|DRUG_0|MET_NA|APP_0|RES_1|REC_0|VEN_0|CL_23|NAT_mex|2022-10-26"
      ],
      "attributes":[
        "BULK"
      ]
    },
    {
      "source":211,
      "target":218,
      "directed":false,
      "length":0.00778693,
      "support":0.0,
      "removed":false,
      "sequences":[
        "ID_CEC-21-4792|ST_1|CODE_09005|SX_M|RISK_3|AGE_19|SES_2|SCO_2|CD4_2|DRUG_0|MET_NA|APP_0|RES_1|REC_0|VEN_0|CL_23|NAT_mex|2021-09-09",
        "ID_CEC-22-9509|ST_2|CODE_15099|SX_M|RISK_3|AGE_18|SES_2|SCO_2|CD4_2|DRUG_1|MET_NA|APP_1|RES_1|REC_0|VEN_1|CL_23|NAT_mex|2022-11-07"
      ],
      "attributes":[
        "BULK"
      ]
    },
    {
      "source":3082,
      "target":3083,
      "directed":false,
      "length":0.00176093,
      "support":0.0,
      "removed":false,
      "sequences":[
        "ID_CEC-21-4793|ST_2|CODE_15104|SX_M|RISK_3|AGE_28|SES_1|SCO_3|CD4_1|DRUG_0|MET_NA|APP_0|RES_1|REC_0|VEN_1|CL_657|NAT_mex|2021-09-09",
        "ID_CEC-21-4799|ST_2|CODE_15033|SX_M|RISK_3|AGE_25|SES_2|SCO_2|CD4_2|DRUG_0|MET_NA|APP_1|RES_1|REC_1|VEN_1|CL_657|NAT_mex|2021-09-10"
      ],
      "attributes":[
        "BULK"
      ]
    },
    {
      "source":1752,
      "target":1753,
      "directed":false,
      "length":0.0102918,
      "support":0.0,
      "removed":false,
      "sequences":[
        "ID_CEC-21-4798|ST_1|CODE_09005|SX_M|RISK_3|AGE_44|SES_2|SCO_2|CD4_2|DRUG_1|MET_NA|APP_1|RES_1|REC_1|VEN_NA|CL_521|NAT_mex|2021-09-09",
        "ID_CEC-22-7858|ST_1|CODE_09014|SX_M|RISK_2|AGE_23|SES_2|SCO_2|CD4_3|DRUG_1|MET_NA|APP_0|RES_1|REC_1|VEN_0|CL_521|NAT_mex|2022-06-07"
      ],
      "attributes":[
        "BULK"
      ]
    },
    {
      "source":1752,
      "target":1754,
      "directed":false,
      "length":0.0106538,
      "support":0.0,
      "removed":false,
      "sequences":[
        "ID_CEC-21-4798|ST_1|CODE_09005|SX_M|RISK_3|AGE_44|SES_2|SCO_2|CD4_2|DRUG_1|MET_NA|APP_1|RES_1|REC_1|VEN_NA|CL_521|NAT_mex|2021-09-09",
        "ID_CEC-22-8107|ST_1|CODE_09007|SX_F|RISK_1|AGE_41|SES_2|SCO_2|CD4_2|DRUG_1|MET_NA|APP_NA|RES_1|REC_0|VEN_NA|CL_521|NAT_mex|2022-06-29"
      ],
      "attributes":[
        "BULK"
      ]
    },
    {
      "source":1752,
      "target":1755,
      "directed":false,
      "length":0.0106538,
      "support":0.0,
      "removed":false,
      "sequences":[
        "ID_CEC-21-4798|ST_1|CODE_09005|SX_M|RISK_3|AGE_44|SES_2|SCO_2|CD4_2|DRUG_1|MET_NA|APP_1|RES_1|REC_1|VEN_NA|CL_521|NAT_mex|2021-09-09",
        "ID_CEC-22-8111|ST_1|CODE_09013|SX_M|RISK_2|AGE_35|SES_2|SCO_3|CD4_2|DRUG_1|MET_NA|APP_0|RES_1|REC_1|VEN_NA|CL_521|NAT_mex|2022-06-29"
      ],
      "attributes":[
        "BULK"
      ]
    },
    {
      "source":1351,
      "target":1352,
      "directed":false,
      "length":0.00388414,
      "support":0.0,
      "removed":false,
      "sequences":[
        "ID_CEC-21-4800|ST_2|CODE_15057|SX_M|RISK_3|AGE_21|SES_2|SCO_2|CD4_1|DRUG_0|MET_NA|APP_1|RES_1|REC_0|VEN_0|CL_452|NAT_mex|2021-09-08",
        "ID_CEC-22-6689|ST_1|CODE_09012|SX_M|RISK_3|AGE_36|SES_1|SCO_3|CD4_2|DRUG_1|MET_NA|APP_NA|RES_1|REC_0|VEN_NA|CL_452|NAT_mex|2022-03-04"
      ],
      "attributes":[
        "BULK"
      ]
    },
    {
      "source":1351,
      "target":1353,
      "directed":false,
      "length":0.00140889,
      "support":0.0,
      "removed":false,
      "sequences":[
        "ID_CEC-21-4800|ST_2|CODE_15057|SX_M|RISK_3|AGE_21|SES_2|SCO_2|CD4_1|DRUG_0|MET_NA|APP_1|RES_1|REC_0|VEN_0|CL_452|NAT_mex|2021-09-08",
        "ID_CEC-22-7496|ST_1|CODE_09007|SX_M|RISK_3|AGE_19|SES_1|SCO_2|CD4_1|DRUG_1|MET_NA|APP_1|RES_1|REC_0|VEN_0|CL_452|NAT_mex|2022-05-12"
      ],
      "attributes":[
        "BULK"
      ]
    },
    {
      "source":1351,
      "target":1354,
      "directed":false,
      "length":0.00388459,
      "support":0.0,
      "removed":false,
      "sequences":[
        "ID_CEC-21-4800|ST_2|CODE_15057|SX_M|RISK_3|AGE_21|SES_2|SCO_2|CD4_1|DRUG_0|MET_NA|APP_1|RES_1|REC_0|VEN_0|CL_452|NAT_mex|2021-09-08",
        "ID_CEC-22-7823|ST_1|CODE_09012|SX_M|RISK_3|AGE_23|SES_2|SCO_2|CD4_2|DRUG_0|MET_NA|APP_0|RES_1|REC_0|VEN_0|CL_452|NAT_mex|2022-06-03"
      ],
      "attributes":[
        "BULK"
      ]
    },
    {
      "source":3084,
      "target":3085,
      "directed":false,
      "length":0.00423861,
      "support":0.0,
      "removed":false,
      "sequences":[
        "ID_CEC-21-4804|ST_2|CODE_15121|SX_M|RISK_3|AGE_35|SES_1|SCO_3|CD4_2|DRUG_1|MET_NA|APP_1|RES_1|REC_1|VEN_1|CL_1080|NAT_mex|2021-09-08",
        "ID_CEC-21-5383|ST_1|CODE_09012|SX_M|RISK_3|AGE_31|SES_2|SCO_3|CD4_1|DRUG_0|MET_NA|APP_0|RES_1|REC_0|VEN_NA|CL_1080|NAT_mex|2021-10-28"
      ],
      "attributes":[
        "BULK"
      ]
    },
    {
      "source":1657,
      "target":1658,
      "directed":false,
      "length":0.00673208,
      "support":0.0,
      "removed":false,
      "sequences":[
        "ID_CEC-21-4806|ST_1|CODE_09007|SX_F|RISK_NA|AGE_27|SES_1|SCO_1|CD4_1|DRUG_NA|MET_NA|APP_NA|RES_3|REC_0|VEN_NA|CL_522|NAT_mex|2021-09-08",
        "ID_CEC-21-5924|ST_2|CODE_15058|SX_M|RISK_NA|AGE_45|SES_NA|SCO_NA|CD4_1|DRUG_NA|MET_NA|APP_NA|RES_1|REC_0|VEN_NA|CL_522|NAT_NA|2021-12-14"
      ],
      "attributes":[
        "BULK"
      ]
    },
    {
      "source":1657,
      "target":1659,
      "directed":false,
      "length":0.00494268,
      "support":0.0,
      "removed":false,
      "sequences":[
        "ID_CEC-21-4806|ST_1|CODE_09007|SX_F|RISK_NA|AGE_27|SES_1|SCO_1|CD4_1|DRUG_NA|MET_NA|APP_NA|RES_3|REC_0|VEN_NA|CL_522|NAT_mex|2021-09-08",
        "ID_CEC-22-8422|ST_1|CODE_09007|SX_M|RISK_2|AGE_51|SES_1|SCO_2|CD4_1|DRUG_1|MET_NA|APP_0|RES_1|REC_0|VEN_0|CL_522|NAT_mex|2022-08-01"
      ],
      "attributes":[
        "BULK"
      ]
    },
    {
      "source":1581,
      "target":1582,
      "directed":false,
      "length":0.0124407,
      "support":0.0,
      "removed":false,
      "sequences":[
        "ID_CEC-21-4807|ST_1|CODE_09007|SX_M|RISK_NA|AGE_44|SES_1|SCO_2|CD4_1|DRUG_NA|MET_NA|APP_NA|RES_5|REC_0|VEN_NA|CL_55|NAT_mex|2021-09-09",
        "ID_CEC-21-5588|ST_1|CODE_09015|SX_M|RISK_3|AGE_40|SES_1|SCO_3|CD4_2|DRUG_1|MET_NA|APP_1|RES_5|REC_1|VEN_0|CL_55|NAT_mex|2021-11-18"
      ],
      "attributes":[
        "BULK"
      ]
    },
    {
      "source":3086,
      "target":3087,
      "directed":false,
      "length":0.0135263,
      "support":0.0,
      "removed":false,
      "sequences":[
        "ID_CEC-21-4808|ST_1|CODE_09007|SX_M|RISK_2|AGE_22|SES_2|SCO_2|CD4_2|DRUG_1|MET_NA|APP_0|RES_1|REC_0|VEN_NA|CL_1081|NAT_mex|2021-09-09",
        "ID_CEC-21-5863|ST_1|CODE_09016|SX_M|RISK_3|AGE_35|SES_1|SCO_3|CD4_2|DRUG_1|MET_NA|APP_1|RES_3|REC_0|VEN_1|CL_1081|NAT_mex|2021-12-08"
      ],
      "attributes":[
        "BULK"
      ]
    },
    {
      "source":3088,
      "target":3089,
      "directed":false,
      "length":0.00530059,
      "support":0.0,
      "removed":false,
      "sequences":[
        "ID_CEC-21-4809|ST_1|CODE_09007|SX_M|RISK_3|AGE_33|SES_2|SCO_2|CD4_1|DRUG_NA|MET_NA|APP_1|RES_1|REC_0|VEN_1|CL_1082|NAT_mex|2021-09-09",
        "ID_CEC-22-5976|ST_1|CODE_09015|SX_M|RISK_3|AGE_32|SES_1|SCO_3|CD4_2|DRUG_1|MET_1|APP_1|RES_1|REC_0|VEN_1|CL_1082|NAT_NA|2022-01-04"
      ],
      "attributes":[
        "BULK"
      ]
    },
    {
      "source":1136,
      "target":1137,
      "directed":false,
      "length":0.0120903,
      "support":0.0,
      "removed":false,
      "sequences":[
        "ID_CEC-21-4811|ST_2|CODE_15033|SX_M|RISK_3|AGE_36|SES_2|SCO_3|CD4_2|DRUG_1|MET_NA|APP_1|RES_1|REC_0|VEN_1|CL_108|NAT_mex|2021-09-13",
        "ID_CEC-22-6142|ST_1|CODE_09015|SX_M|RISK_3|AGE_32|SES_2|SCO_3|CD4_2|DRUG_0|MET_NA|APP_1|RES_1|REC_0|VEN_1|CL_108|NAT_mex|2022-01-17"
      ],
      "attributes":[
        "BULK"
      ]
    },
    {
      "source":2027,
      "target":2028,
      "directed":false,
      "length":0.00282194,
      "support":0.0,
      "removed":false,
      "sequences":[
        "ID_CEC-21-4812|ST_1|CODE_09007|SX_M|RISK_3|AGE_37|SES_1|SCO_3|CD4_2|DRUG_1|MET_NA|APP_0|RES_1|REC_0|VEN_1|CL_844|NAT_mex|2021-09-13",
        "ID_CEC-22-9197|ST_1|CODE_09015|SX_M|RISK_3|AGE_38|SES_2|SCO_2|CD4_1|DRUG_1|MET_NA|APP_1|RES_1|REC_0|VEN_0|CL_844|NAT_mex|2022-10-04"
      ],
      "attributes":[
        "BULK"
      ]
    },
    {
      "source":644,
      "target":647,
      "directed":false,
      "length":0.0131574,
      "support":0.0,
      "removed":false,
      "sequences":[
        "ID_CEC-21-4835|ST_1|CODE_09013|SX_M|RISK_3|AGE_26|SES_2|SCO_3|CD4_3|DRUG_1|MET_NA|APP_1|RES_1|REC_0|VEN_1|CL_49|NAT_mex|2021-09-13",
        "ID_CEC-22-9529|ST_1|CODE_09007|SX_M|RISK_3|AGE_37|SES_2|SCO_3|CD4_2|DRUG_1|MET_NA|APP_1|RES_1|REC_0|VEN_1|CL_49|NAT_mex|2022-11-08"
      ],
      "attributes":[
        "BULK"
      ]
    },
    {
      "source":644,
      "target":648,
      "directed":false,
      "length":0.011363,
      "support":0.0,
      "removed":false,
      "sequences":[
        "ID_CEC-21-4835|ST_1|CODE_09013|SX_M|RISK_3|AGE_26|SES_2|SCO_3|CD4_3|DRUG_1|MET_NA|APP_1|RES_1|REC_0|VEN_1|CL_49|NAT_mex|2021-09-13",
        "ID_CEC-22-9713|ST_1|CODE_09006|SX_M|RISK_3|AGE_43|SES_1|SCO_2|CD4_1|DRUG_1|MET_1|APP_1|RES_1|REC_0|VEN_0|CL_49|NAT_mex|2022-11-30"
      ],
      "attributes":[
        "BULK"
      ]
    },
    {
      "source":644,
      "target":649,
      "directed":false,
      "length":0.0128054,
      "support":0.0,
      "removed":false,
      "sequences":[
        "ID_CEC-21-4835|ST_1|CODE_09013|SX_M|RISK_3|AGE_26|SES_2|SCO_3|CD4_3|DRUG_1|MET_NA|APP_1|RES_1|REC_0|VEN_1|CL_49|NAT_mex|2021-09-13",
        "ID_CEC-22-9869|ST_1|CODE_09008|SX_M|RISK_3|AGE_33|SES_2|SCO_3|CD4_2|DRUG_1|MET_NA|APP_0|RES_1|REC_0|VEN_0|CL_49|NAT_mex|2022-12-14"
      ],
      "attributes":[
        "BULK"
      ]
    },
    {
      "source":3090,
      "target":3091,
      "directed":false,
      "length":0.00784872,
      "support":0.0,
      "removed":false,
      "sequences":[
        "ID_CEC-21-4838|ST_1|CODE_09015|SX_M|RISK_3|AGE_22|SES_2|SCO_3|CD4_1|DRUG_1|MET_NA|APP_1|RES_1|REC_0|VEN_0|CL_1084|NAT_mex|2021-09-13",
        "ID_CEC-21-4953|ST_1|CODE_09010|SX_M|RISK_3|AGE_35|SES_2|SCO_2|CD4_1|DRUG_1|MET_NA|APP_0|RES_1|REC_0|VEN_0|CL_1084|NAT_mex|2021-09-22"
      ],
      "attributes":[
        "BULK"
      ]
    },
    {
      "source":447,
      "target":452,
      "directed":false,
      "length":0.0113659,
      "support":0.0,
      "removed":false,
      "sequences":[
        "ID_CEC-21-4841|ST_1|CODE_09002|SX_M|RISK_3|AGE_28|SES_2|SCO_3|CD4_2|DRUG_0|MET_NA|APP_0|RES_1|REC_0|VEN_0|CL_197|NAT_mex|2021-09-13",
        "ID_CEC-22-9200|ST_1|CODE_07106|SX_M|RISK_3|AGE_25|SES_1|SCO_2|CD4_2|DRUG_1|MET_NA|APP_1|RES_4|REC_0|VEN_0|CL_197|NAT_mex|2022-10-04"
      ],
      "attributes":[
        "BULK"
      ]
    },
    {
      "source":907,
      "target":908,
      "directed":false,
      "length":0.00352824,
      "support":0.0,
      "removed":false,
      "sequences":[
        "ID_CEC-21-4849|ST_1|CODE_09014|SX_M|RISK_3|AGE_33|SES_1|SCO_3|CD4_1|DRUG_1|MET_NA|APP_0|RES_5|REC_0|VEN_0|CL_333|NAT_mex|2021-09-14",
        "ID_CEC-22-6593|ST_2|CODE_15081|SX_M|RISK_3|AGE_40|SES_2|SCO_1|CD4_1|DRUG_1|MET_NA|APP_1|RES_5|REC_0|VEN_0|CL_333|NAT_mex|2022-02-24"
      ],
      "attributes":[
        "BULK"
      ]
    },
    {
      "source":907,
      "target":909,
      "directed":false,
      "length":0.00423578,
      "support":0.0,
      "removed":false,
      "sequences":[
        "ID_CEC-21-4849|ST_1|CODE_09014|SX_M|RISK_3|AGE_33|SES_1|SCO_3|CD4_1|DRUG_1|MET_NA|APP_0|RES_5|REC_0|VEN_0|CL_333|NAT_mex|2021-09-14",
        "ID_CEC-22-7841|ST_2|CODE_15081|SX_M|RISK_3|AGE_19|SES_2|SCO_2|CD4_2|DRUG_0|MET_NA|APP_1|RES_5|REC_0|VEN_0|CL_333|NAT_mex|2022-06-06"
      ],
      "attributes":[
        "BULK"
      ]
    },
    {
      "source":907,
      "target":910,
      "directed":false,
      "length":0.00352934,
      "support":0.0,
      "removed":false,
      "sequences":[
        "ID_CEC-21-4849|ST_1|CODE_09014|SX_M|RISK_3|AGE_33|SES_1|SCO_3|CD4_1|DRUG_1|MET_NA|APP_0|RES_5|REC_0|VEN_0|CL_333|NAT_mex|2021-09-14",
        "ID_CEC-22-8480|ST_1|CODE_09015|SX_M|RISK_3|AGE_29|SES_1|SCO_2|CD4_2|DRUG_1|MET_NA|APP_1|RES_5|REC_0|VEN_1|CL_333|NAT_mex|2022-08-04"
      ],
      "attributes":[
        "BULK"
      ]
    },
    {
      "source":1506,
      "target":1507,
      "directed":false,
      "length":0.00958602,
      "support":0.0,
      "removed":false,
      "sequences":[
        "ID_CEC-21-4850|ST_1|CODE_09015|SX_M|RISK_3|AGE_25|SES_2|SCO_3|CD4_2|DRUG_1|MET_NA|APP_1|RES_2|REC_1|VEN_0|CL_556|NAT_mex|2021-09-14",
        "ID_CEC-22-7591|ST_1|CODE_09010|SX_M|RISK_3|AGE_34|SES_3|SCO_3|CD4_1|DRUG_1|MET_NA|APP_1|RES_2|REC_0|VEN_1|CL_556|NAT_mex|2022-05-19"
      ],
      "attributes":[
        "BULK"
      ]
    },
    {
      "source":212,
      "target":213,
      "directed":false,
      "length":0.0102856,
      "support":0.0,
      "removed":false,
      "sequences":[
        "ID_CEC-21-4851|ST_1|CODE_09005|SX_M|RISK_3|AGE_21|SES_1|SCO_2|CD4_2|DRUG_1|MET_NA|APP_0|RES_1|REC_1|VEN_0|CL_23|NAT_mex|2021-09-14",
        "ID_CEC-22-6887|ST_1|CODE_09007|SX_M|RISK_3|AGE_19|SES_2|SCO_2|CD4_3|DRUG_1|MET_NA|APP_1|RES_1|REC_0|VEN_1|CL_23|NAT_mex|2022-03-23"
      ],
      "attributes":[
        "BULK"
      ]
    },
    {
      "source":212,
      "target":214,
      "directed":false,
      "length":0.00885488,
      "support":0.0,
      "removed":false,
      "sequences":[
        "ID_CEC-21-4851|ST_1|CODE_09005|SX_M|RISK_3|AGE_21|SES_1|SCO_2|CD4_2|DRUG_1|MET_NA|APP_0|RES_1|REC_1|VEN_0|CL_23|NAT_mex|2021-09-14",
        "ID_CEC-22-7974|ST_2|CODE_15030|SX_M|RISK_3|AGE_21|SES_2|SCO_2|CD4_1|DRUG_1|MET_NA|APP_0|RES_1|REC_0|VEN_0|CL_23|NAT_mex|2022-06-15"
      ],
      "attributes":[
        "BULK"
      ]
    },
    {
      "source":212,
      "target":215,
      "directed":false,
      "length":0.00636181,
      "support":0.0,
      "removed":false,
      "sequences":[
        "ID_CEC-21-4851|ST_1|CODE_09005|SX_M|RISK_3|AGE_21|SES_1|SCO_2|CD4_2|DRUG_1|MET_NA|APP_0|RES_1|REC_1|VEN_0|CL_23|NAT_mex|2021-09-14",
        "ID_CEC-22-7976|ST_2|CODE_15030|SX_M|RISK_3|AGE_22|SES_1|SCO_2|CD4_1|DRUG_1|MET_NA|APP_1|RES_1|REC_0|VEN_0|CL_23|NAT_mex|2022-06-15"
      ],
      "attributes":[
        "BULK"
      ]
    },
    {
      "source":212,
      "target":216,
      "directed":false,
      "length":0.0084947,
      "support":0.0,
      "removed":false,
      "sequences":[
        "ID_CEC-21-4851|ST_1|CODE_09005|SX_M|RISK_3|AGE_21|SES_1|SCO_2|CD4_2|DRUG_1|MET_NA|APP_0|RES_1|REC_1|VEN_0|CL_23|NAT_mex|2021-09-14",
        "ID_CEC-22-8221|ST_2|CODE_15099|SX_M|RISK_3|AGE_24|SES_2|SCO_2|CD4_2|DRUG_1|MET_NA|APP_1|RES_1|REC_0|VEN_0|CL_23|NAT_mex|2022-07-06"
      ],
      "attributes":[
        "BULK"
      ]
    },
    {
      "source":212,
      "target":217,
      "directed":false,
      "length":0.0103078,
      "support":0.0,
      "removed":false,
      "sequences":[
        "ID_CEC-21-4851|ST_1|CODE_09005|SX_M|RISK_3|AGE_21|SES_1|SCO_2|CD4_2|DRUG_1|MET_NA|APP_0|RES_1|REC_1|VEN_0|CL_23|NAT_mex|2021-09-14",
        "ID_CEC-22-9411|ST_2|CODE_15093|SX_M|RISK_3|AGE_19|SES_1|SCO_2|CD4_1|DRUG_0|MET_NA|APP_0|RES_1|REC_0|VEN_0|CL_23|NAT_mex|2022-10-26"
      ],
      "attributes":[
        "BULK"
      ]
    },
    {
      "source":212,
      "target":218,
      "directed":false,
      "length":0.00814476,
      "support":0.0,
      "removed":false,
      "sequences":[
        "ID_CEC-21-4851|ST_1|CODE_09005|SX_M|RISK_3|AGE_21|SES_1|SCO_2|CD4_2|DRUG_1|MET_NA|APP_0|RES_1|REC_1|VEN_0|CL_23|NAT_mex|2021-09-14",
        "ID_CEC-22-9509|ST_2|CODE_15099|SX_M|RISK_3|AGE_18|SES_2|SCO_2|CD4_2|DRUG_1|MET_NA|APP_1|RES_1|REC_0|VEN_1|CL_23|NAT_mex|2022-11-07"
      ],
      "attributes":[
        "BULK"
      ]
    },
    {
      "source":1717,
      "target":1718,
      "directed":false,
      "length":0.008521,
      "support":0.0,
      "removed":false,
      "sequences":[
        "ID_CEC-21-4852|ST_1|CODE_09014|SX_M|RISK_3|AGE_28|SES_1|SCO_2|CD4_1|DRUG_1|MET_NA|APP_1|RES_1|REC_0|VEN_0|CL_515|NAT_mex|2021-09-14",
        "ID_CEC-22-7262|ST_2|CODE_15002|SX_M|RISK_3|AGE_43|SES_2|SCO_2|CD4_1|DRUG_1|MET_NA|APP_0|RES_1|REC_0|VEN_0|CL_515|NAT_mex|2022-04-25"
      ],
      "attributes":[
        "BULK"
      ]
    },
    {
      "source":1717,
      "target":1719,
      "directed":false,
      "length":0.00424178,
      "support":0.0,
      "removed":false,
      "sequences":[
        "ID_CEC-21-4852|ST_1|CODE_09014|SX_M|RISK_3|AGE_28|SES_1|SCO_2|CD4_1|DRUG_1|MET_NA|APP_1|RES_1|REC_0|VEN_0|CL_515|NAT_mex|2021-09-14",
        "ID_CEC-22-8861|ST_2|CODE_15029|SX_M|RISK_3|AGE_30|SES_1|SCO_2|CD4_1|DRUG_0|MET_NA|APP_1|RES_1|REC_0|VEN_0|CL_515|NAT_mex|2022-09-02"
      ],
      "attributes":[
        "BULK"
      ]
    },
    {
      "source":2156,
      "target":2157,
      "directed":false,
      "length":0.013527,
      "support":0.0,
      "removed":false,
      "sequences":[
        "ID_CEC-21-4853|ST_1|CODE_09005|SX_M|RISK_3|AGE_25|SES_2|SCO_3|CD4_1|DRUG_1|MET_NA|APP_0|RES_1|REC_0|VEN_0|CL_18|NAT_mex|2021-09-14",
        "ID_CEC-22-5944|ST_1|CODE_09012|SX_M|RISK_3|AGE_22|SES_2|SCO_2|CD4_2|DRUG_1|MET_NA|APP_1|RES_2|REC_0|VEN_1|CL_18|NAT_mex|2022-01-03"
      ],
      "attributes":[
        "BULK"
      ]
    },
    {
      "source":1069,
      "target":1070,
      "directed":false,
      "length":0.0106879,
      "support":0.0,
      "removed":false,
      "sequences":[
        "ID_CEC-21-4856|ST_2|CODE_15031|SX_M|RISK_3|AGE_38|SES_1|SCO_3|CD4_1|DRUG_0|MET_NA|APP_1|RES_1|REC_0|VEN_1|CL_403|NAT_mex|2021-09-14",
        "ID_CEC-21-5311|ST_1|CODE_09011|SX_M|RISK_3|AGE_31|SES_2|SCO_3|CD4_2|DRUG_1|MET_NA|APP_1|RES_1|REC_0|VEN_0|CL_403|NAT_mex|2021-10-21"
      ],
      "attributes":[
        "BULK"
      ]
    },
    {
      "source":1069,
      "target":1071,
      "directed":false,
      "length":0.0031758,
      "support":0.0,
      "removed":false,
      "sequences":[
        "ID_CEC-21-4856|ST_2|CODE_15031|SX_M|RISK_3|AGE_38|SES_1|SCO_3|CD4_1|DRUG_0|MET_NA|APP_1|RES_1|REC_0|VEN_1|CL_403|NAT_mex|2021-09-14",
        "ID_CEC-22-7149|ST_1|CODE_09010|SX_M|RISK_3|AGE_32|SES_2|SCO_2|CD4_1|DRUG_1|MET_NA|APP_1|RES_1|REC_0|VEN_1|CL_403|NAT_mex|2022-04-12"
      ],
      "attributes":[
        "BULK"
      ]
    },
    {
      "source":1069,
      "target":1072,
      "directed":false,
      "length":0.0117594,
      "support":0.0,
      "removed":false,
      "sequences":[
        "ID_CEC-21-4856|ST_2|CODE_15031|SX_M|RISK_3|AGE_38|SES_1|SCO_3|CD4_1|DRUG_0|MET_NA|APP_1|RES_1|REC_0|VEN_1|CL_403|NAT_mex|2021-09-14",
        "ID_CEC-22-8427|ST_1|CODE_09007|SX_M|RISK_3|AGE_24|SES_1|SCO_2|CD4_2|DRUG_1|MET_NA|APP_1|RES_1|REC_0|VEN_1|CL_403|NAT_mex|2022-08-01"
      ],
      "attributes":[
        "BULK"
      ]
    },
    {
      "source":1069,
      "target":1073,
      "directed":false,
      "length":0.0135589,
      "support":0.0,
      "removed":false,
      "sequences":[
        "ID_CEC-21-4856|ST_2|CODE_15031|SX_M|RISK_3|AGE_38|SES_1|SCO_3|CD4_1|DRUG_0|MET_NA|APP_1|RES_1|REC_0|VEN_1|CL_403|NAT_mex|2021-09-14",
        "ID_CEC-22-9278|ST_2|CODE_15013|SX_M|RISK_3|AGE_20|SES_2|SCO_2|CD4_1|DRUG_0|MET_NA|APP_0|RES_1|REC_0|VEN_0|CL_403|NAT_mex|2022-10-12"
      ],
      "attributes":[
        "BULK"
      ]
    },
    {
      "source":1069,
      "target":1074,
      "directed":false,
      "length":0.00746092,
      "support":0.0,
      "removed":false,
      "sequences":[
        "ID_CEC-21-4856|ST_2|CODE_15031|SX_M|RISK_3|AGE_38|SES_1|SCO_3|CD4_1|DRUG_0|MET_NA|APP_1|RES_1|REC_0|VEN_1|CL_403|NAT_mex|2021-09-14",
        "ID_CEC-22-9297|ST_1|CODE_09007|SX_M|RISK_3|AGE_28|SES_2|SCO_2|CD4_2|DRUG_1|MET_NA|APP_1|RES_1|REC_0|VEN_0|CL_403|NAT_mex|2022-10-13"
      ],
      "attributes":[
        "BULK"
      ]
    },
    {
      "source":3092,
      "target":3093,
      "directed":false,
      "length":0.00601212,
      "support":0.0,
      "removed":false,
      "sequences":[
        "ID_CEC-21-4864|ST_1|CODE_09007|SX_M|RISK_3|AGE_29|SES_2|SCO_3|CD4_1|DRUG_1|MET_NA|APP_1|RES_1|REC_0|VEN_0|CL_1086|NAT_mex|2021-09-17",
        "ID_CEC-22-8431|ST_1|CODE_07106|SX_M|RISK_3|AGE_25|SES_2|SCO_3|CD4_1|DRUG_1|MET_NA|APP_0|RES_1|REC_0|VEN_0|CL_1086|NAT_mex|2022-08-01"
      ],
      "attributes":[
        "BULK"
      ]
    },
    {
      "source":1083,
      "target":1084,
      "directed":false,
      "length":0.0117296,
      "support":0.0,
      "removed":false,
      "sequences":[
        "ID_CEC-21-4867|ST_1|CODE_09005|SX_M|RISK_3|AGE_26|SES_2|SCO_2|CD4_1|DRUG_1|MET_NA|APP_1|RES_1|REC_0|VEN_NA|CL_93|NAT_mex|2021-09-17",
        "ID_CEC-22-9420|ST_1|CODE_09015|SX_M|RISK_3|AGE_34|SES_2|SCO_3|CD4_1|DRUG_1|MET_NA|APP_1|RES_1|REC_0|VEN_1|CL_93|NAT_mex|2022-10-26"
      ],
      "attributes":[
        "BULK"
      ]
    },
    {
      "source":349,
      "target":351,
      "directed":false,
      "length":0.0131642,
      "support":0.0,
      "removed":false,
      "sequences":[
        "ID_CEC-21-4869|ST_1|CODE_09016|SX_M|RISK_3|AGE_25|SES_2|SCO_2|CD4_2|DRUG_1|MET_NA|APP_1|RES_1|REC_0|VEN_NA|CL_185|NAT_mex|2021-09-17",
        "ID_CEC-21-5159|ST_1|CODE_09003|SX_M|RISK_3|AGE_42|SES_2|SCO_3|CD4_1|DRUG_1|MET_NA|APP_1|RES_1|REC_0|VEN_1|CL_185|NAT_mex|2021-10-11"
      ],
      "attributes":[
        "BULK"
      ]
    },
    {
      "source":2260,
      "target":2261,
      "directed":false,
      "length":0.00352627,
      "support":0.0,
      "removed":false,
      "sequences":[
        "ID_CEC-21-4883|ST_2|CODE_15033|SX_M|RISK_3|AGE_26|SES_2|SCO_3|CD4_2|DRUG_1|MET_NA|APP_1|RES_1|REC_1|VEN_1|CL_672|NAT_mex|2021-09-17",
        "ID_CEC-21-5935|ST_2|CODE_15033|SX_M|RISK_3|AGE_23|SES_2|SCO_2|CD4_2|DRUG_1|MET_NA|APP_1|RES_1|REC_0|VEN_0|CL_672|NAT_mex|2021-12-14"
      ],
      "attributes":[
        "BULK"
      ]
    },
    {
      "source":2260,
      "target":2262,
      "directed":false,
      "length":0.00388123,
      "support":0.0,
      "removed":false,
      "sequences":[
        "ID_CEC-21-4883|ST_2|CODE_15033|SX_M|RISK_3|AGE_26|SES_2|SCO_3|CD4_2|DRUG_1|MET_NA|APP_1|RES_1|REC_1|VEN_1|CL_672|NAT_mex|2021-09-17",
        "ID_CEC-21-5939|ST_2|CODE_15033|SX_M|RISK_3|AGE_25|SES_2|SCO_3|CD4_2|DRUG_1|MET_NA|APP_1|RES_1|REC_1|VEN_0|CL_672|NAT_mex|2021-12-14"
      ],
      "attributes":[
        "BULK"
      ]
    },
    {
      "source":3094,
      "target":3095,
      "directed":false,
      "length":0.00246688,
      "support":0.0,
      "removed":false,
      "sequences":[
        "ID_CEC-21-4896|ST_1|CODE_09005|SX_M|RISK_3|AGE_21|SES_2|SCO_2|CD4_2|DRUG_1|MET_NA|APP_1|RES_1|REC_0|VEN_0|CL_1088|NAT_mex|2021-09-20",
        "ID_CEC-22-6952|ST_1|CODE_09004|SX_M|RISK_3|AGE_26|SES_2|SCO_3|CD4_1|DRUG_1|MET_NA|APP_1|RES_1|REC_0|VEN_1|CL_1088|NAT_mex|2022-03-28"
      ],
      "attributes":[
        "BULK"
      ]
    },
    {
      "source":581,
      "target":583,
      "directed":false,
      "length":0.0102817,
      "support":0.0,
      "removed":false,
      "sequences":[
        "ID_CEC-21-4898|ST_1|CODE_09010|SX_M|RISK_3|AGE_21|SES_2|SCO_2|CD4_3|DRUG_0|MET_NA|APP_1|RES_1|REC_0|VEN_0|CL_144|NAT_mex|2021-09-20",
        "ID_CEC-22-7170|ST_1|CODE_09011|SX_M|RISK_3|AGE_27|SES_1|SCO_3|CD4_1|DRUG_0|MET_NA|APP_0|RES_1|REC_0|VEN_0|CL_144|NAT_mex|2022-04-18"
      ],
      "attributes":[
        "BULK"
      ]
    },
    {
      "source":3096,
      "target":3097,
      "directed":false,
      "length":0.010485,
      "support":0.0,
      "removed":false,
      "sequences":[
        "ID_CEC-21-4899|ST_1|CODE_09015|SX_M|RISK_3|AGE_34|SES_1|SCO_3|CD4_1|DRUG_0|MET_NA|APP_0|RES_2|REC_0|VEN_0|CL_1089|NAT_mex|2021-09-20",
        "ID_CEC-22-6173|ST_1|CODE_09007|SX_M|RISK_NA|AGE_49|SES_NA|SCO_NA|CD4_1|DRUG_NA|MET_NA|APP_NA|RES_1|REC_0|VEN_NA|CL_1089|NAT_NA|2022-01-17"
      ],
      "attributes":[
        "BULK"
      ]
    },
    {
      "source":2263,
      "target":2264,
      "directed":false,
      "length":0.00211336,
      "support":0.0,
      "removed":false,
      "sequences":[
        "ID_CEC-21-4904|ST_1|CODE_09007|SX_M|RISK_3|AGE_28|SES_NA|SCO_3|CD4_3|DRUG_NA|MET_NA|APP_0|RES_1|REC_0|VEN_1|CL_417|NAT_mex|2021-09-21",
        "ID_CEC-21-5590|ST_1|CODE_09003|SX_M|RISK_3|AGE_25|SES_2|SCO_3|CD4_2|DRUG_1|MET_NA|APP_1|RES_4|REC_0|VEN_1|CL_417|NAT_mex|2021-11-18"
      ],
      "attributes":[
        "BULK"
      ]
    },
    {
      "source":2263,
      "target":2265,
      "directed":false,
      "length":0.0110221,
      "support":0.0,
      "removed":false,
      "sequences":[
        "ID_CEC-21-4904|ST_1|CODE_09007|SX_M|RISK_3|AGE_28|SES_NA|SCO_3|CD4_3|DRUG_NA|MET_NA|APP_0|RES_1|REC_0|VEN_1|CL_417|NAT_mex|2021-09-21",
        "ID_CEC-22-9569|ST_1|CODE_09011|SX_M|RISK_3|AGE_40|SES_2|SCO_3|CD4_1|DRUG_0|MET_NA|APP_0|RES_1|REC_0|VEN_0|CL_417|NAT_mex|2022-11-10"
      ],
      "attributes":[
        "BULK"
      ]
    },
    {
      "source":2072,
      "target":2073,
      "directed":false,
      "length":0.00211414,
      "support":0.0,
      "removed":false,
      "sequences":[
        "ID_CEC-21-4908|ST_1|CODE_09006|SX_M|RISK_3|AGE_18|SES_2|SCO_2|CD4_2|DRUG_1|MET_NA|APP_0|RES_1|REC_0|VEN_0|CL_611|NAT_mex|2021-09-21",
        "ID_CEC-22-6573|ST_1|CODE_09016|SX_M|RISK_3|AGE_23|SES_1|SCO_2|CD4_2|DRUG_1|MET_NA|APP_0|RES_1|REC_0|VEN_0|CL_611|NAT_mex|2022-02-23"
      ],
      "attributes":[
        "BULK"
      ]
    },
    {
      "source":3098,
      "target":3099,
      "directed":false,
      "length":0.00672218,
      "support":0.0,
      "removed":false,
      "sequences":[
        "ID_CEC-21-4925|ST_1|CODE_09013|SX_M|RISK_3|AGE_22|SES_1|SCO_2|CD4_1|DRUG_0|MET_NA|APP_1|RES_1|REC_0|VEN_1|CL_509|NAT_mex|2021-09-22",
        "ID_CEC-22-7843|ST_1|CODE_09008|SX_M|RISK_3|AGE_20|SES_2|SCO_2|CD4_1|DRUG_1|MET_NA|APP_1|RES_1|REC_0|VEN_1|CL_509|NAT_mex|2022-06-06"
      ],
      "attributes":[
        "BULK"
      ]
    },
    {
      "source":1317,
      "target":1318,
      "directed":false,
      "length":0.00956227,
      "support":0.0,
      "removed":false,
      "sequences":[
        "ID_CEC-21-4926|ST_2|CODE_15033|SX_M|RISK_3|AGE_27|SES_1|SCO_3|CD4_1|DRUG_0|MET_NA|APP_0|RES_1|REC_0|VEN_0|CL_405|NAT_mex|2021-09-22",
        "ID_CEC-21-5665|ST_1|CODE_09009|SX_M|RISK_3|AGE_20|SES_2|SCO_2|CD4_2|DRUG_1|MET_NA|APP_1|RES_1|REC_0|VEN_1|CL_405|NAT_mex|2021-11-22"
      ],
      "attributes":[
        "BULK"
      ]
    },
    {
      "source":1317,
      "target":1319,
      "directed":false,
      "length":0.00814177,
      "support":0.0,
      "removed":false,
      "sequences":[
        "ID_CEC-21-4926|ST_2|CODE_15033|SX_M|RISK_3|AGE_27|SES_1|SCO_3|CD4_1|DRUG_0|MET_NA|APP_0|RES_1|REC_0|VEN_0|CL_405|NAT_mex|2021-09-22",
        "ID_CEC-22-6704|ST_1|CODE_09012|SX_M|RISK_3|AGE_29|SES_2|SCO_3|CD4_1|DRUG_0|MET_NA|APP_1|RES_1|REC_0|VEN_0|CL_405|NAT_mex|2022-03-07"
      ],
      "attributes":[
        "BULK"
      ]
    },
    {
      "source":3100,
      "target":3101,
      "directed":false,
      "length":0.00636725,
      "support":0.0,
      "removed":false,
      "sequences":[
        "ID_CEC-21-4929|ST_1|CODE_09005|SX_M|RISK_NA|AGE_36|SES_NA|SCO_NA|CD4_2|DRUG_NA|MET_NA|APP_NA|RES_1|REC_0|VEN_NA|CL_NA|NAT_NA|2021-09-22",
        "ID_CEC-21-5533|ST_1|CODE_09016|SX_M|RISK_3|AGE_27|SES_1|SCO_1|CD4_1|DRUG_1|MET_NA|APP_0|RES_1|REC_0|VEN_1|CL_NA|NAT_mex|2021-11-11"
      ],
      "attributes":[
        "BULK"
      ]
    },
    {
      "source":3103,
      "target":3102,
      "directed":false,
      "length":0.00957513,
      "support":0.0,
      "removed":false,
      "sequences":[
        "ID_CEC-21-4935|ST_1|CODE_09007|SX_M|RISK_3|AGE_56|SES_2|SCO_3|CD4_2|DRUG_1|MET_NA|APP_0|RES_4|REC_0|VEN_1|CL_1090|NAT_mex|2021-09-23",
        "ID_CEC-21-4938|ST_2|CODE_15060|SX_M|RISK_3|AGE_38|SES_2|SCO_3|CD4_2|DRUG_0|MET_NA|APP_1|RES_4|REC_0|VEN_0|CL_1090|NAT_mex|2021-09-23"
      ],
      "attributes":[
        "BULK"
      ]
    },
    {
      "source":2266,
      "target":2267,
      "directed":false,
      "length":0.0106532,
      "support":0.0,
      "removed":false,
      "sequences":[
        "ID_CEC-21-4939|ST_1|CODE_09005|SX_M|RISK_3|AGE_28|SES_2|SCO_3|CD4_2|DRUG_1|MET_NA|APP_1|RES_1|REC_0|VEN_NA|CL_673|NAT_mex|2021-09-23",
        "ID_CEC-21-5733|ST_1|CODE_09015|SX_M|RISK_3|AGE_19|SES_2|SCO_2|CD4_1|DRUG_1|MET_1|APP_1|RES_1|REC_0|VEN_1|CL_673|NAT_mex|2021-11-29"
      ],
      "attributes":[
        "BULK"
      ]
    },
    {
      "source":2266,
      "target":2268,
      "directed":false,
      "length":0.00707928,
      "support":0.0,
      "removed":false,
      "sequences":[
        "ID_CEC-21-4939|ST_1|CODE_09005|SX_M|RISK_3|AGE_28|SES_2|SCO_3|CD4_2|DRUG_1|MET_NA|APP_1|RES_1|REC_0|VEN_NA|CL_673|NAT_mex|2021-09-23",
        "ID_CEC-22-7287|ST_1|CODE_09007|SX_M|RISK_3|AGE_24|SES_2|SCO_2|CD4_2|DRUG_1|MET_NA|APP_1|RES_1|REC_0|VEN_1|CL_673|NAT_mex|2022-04-25"
      ],
      "attributes":[
        "BULK"
      ]
    },
    {
      "source":97,
      "target":99,
      "directed":false,
      "length":0.00921837,
      "support":0.0,
      "removed":false,
      "sequences":[
        "ID_CEC-21-4952|ST_1|CODE_09007|SX_M|RISK_3|AGE_19|SES_2|SCO_2|CD4_2|DRUG_1|MET_NA|APP_1|RES_1|REC_0|VEN_0|CL_16|NAT_mex|2021-09-14",
        "ID_CEC-21-5862|ST_1|CODE_09011|SX_M|RISK_3|AGE_26|SES_2|SCO_2|CD4_2|DRUG_1|MET_NA|APP_1|RES_1|REC_0|VEN_1|CL_16|NAT_mex|2021-12-08"
      ],
      "attributes":[
        "BULK"
      ]
    },
    {
      "source":97,
      "target":100,
      "directed":false,
      "length":0.00281933,
      "support":0.0,
      "removed":false,
      "sequences":[
        "ID_CEC-21-4952|ST_1|CODE_09007|SX_M|RISK_3|AGE_19|SES_2|SCO_2|CD4_2|DRUG_1|MET_NA|APP_1|RES_1|REC_0|VEN_0|CL_16|NAT_mex|2021-09-14",
        "ID_CEC-22-5945|ST_1|CODE_09005|SX_M|RISK_3|AGE_59|SES_1|SCO_3|CD4_1|DRUG_0|MET_NA|APP_0|RES_1|REC_0|VEN_1|CL_16|NAT_mex|2022-01-03"
      ],
      "attributes":[
        "BULK"
      ]
    },
    {
      "source":97,
      "target":101,
      "directed":false,
      "length":0.0131715,
      "support":0.0,
      "removed":false,
      "sequences":[
        "ID_CEC-21-4952|ST_1|CODE_09007|SX_M|RISK_3|AGE_19|SES_2|SCO_2|CD4_2|DRUG_1|MET_NA|APP_1|RES_1|REC_0|VEN_0|CL_16|NAT_mex|2021-09-14",
        "ID_CEC-22-6272|ST_1|CODE_09005|SX_M|RISK_3|AGE_28|SES_1|SCO_3|CD4_2|DRUG_1|MET_NA|APP_0|RES_1|REC_0|VEN_0|CL_16|NAT_mex|2022-01-27"
      ],
      "attributes":[
        "BULK"
      ]
    },
    {
      "source":97,
      "target":105,
      "directed":false,
      "length":0.0120952,
      "support":0.0,
      "removed":false,
      "sequences":[
        "ID_CEC-21-4952|ST_1|CODE_09007|SX_M|RISK_3|AGE_19|SES_2|SCO_2|CD4_2|DRUG_1|MET_NA|APP_1|RES_1|REC_0|VEN_0|CL_16|NAT_mex|2021-09-14",
        "ID_CEC-22-8949|ST_1|CODE_07106|SX_M|RISK_3|AGE_19|SES_2|SCO_2|CD4_2|DRUG_1|MET_NA|APP_1|RES_1|REC_0|VEN_0|CL_16|NAT_mex|2022-09-12"
      ],
      "attributes":[
        "BULK"
      ]
    },
    {
      "source":3104,
      "target":3105,
      "directed":false,
      "length":0.0035263,
      "support":0.0,
      "removed":false,
      "sequences":[
        "ID_CEC-21-4959|ST_1|CODE_09016|SX_M|RISK_3|AGE_35|SES_2|SCO_3|CD4_2|DRUG_1|MET_NA|APP_1|RES_1|REC_0|VEN_0|CL_1092|NAT_mex|2021-09-24",
        "ID_CEC-21-5204|ST_1|CODE_09014|SX_M|RISK_3|AGE_28|SES_2|SCO_3|CD4_2|DRUG_0|MET_NA|APP_1|RES_1|REC_0|VEN_1|CL_1092|NAT_mex|2021-10-14"
      ],
      "attributes":[
        "BULK"
      ]
    },
    {
      "source":1710,
      "target":1711,
      "directed":false,
      "length":0.00956635,
      "support":0.0,
      "removed":false,
      "sequences":[
        "ID_CEC-21-4965|ST_1|CODE_09005|SX_M|RISK_2|AGE_32|SES_1|SCO_2|CD4_3|DRUG_1|MET_NA|APP_1|RES_1|REC_0|VEN_1|CL_48|NAT_mex|2021-09-24",
        "ID_CEC-22-8386|ST_1|CODE_09007|SX_F|RISK_1|AGE_40|SES_1|SCO_2|CD4_1|DRUG_NA|MET_NA|APP_0|RES_1|REC_0|VEN_0|CL_514|NAT_mex|2022-07-20"
      ],
      "attributes":[
        "BULK"
      ]
    },
    {
      "source":3106,
      "target":3107,
      "directed":false,
      "length":0.00565716,
      "support":0.0,
      "removed":false,
      "sequences":[
        "ID_CEC-21-4976|ST_1|CODE_09006|SX_M|RISK_3|AGE_28|SES_2|SCO_2|CD4_2|DRUG_0|MET_NA|APP_1|RES_1|REC_0|VEN_1|CL_784|NAT_mex|2021-09-24",
        "ID_CEC-22-9672|ST_1|CODE_09007|SX_F|RISK_1|AGE_33|SES_2|SCO_2|CD4_1|DRUG_0|MET_NA|APP_0|RES_1|REC_0|VEN_0|CL_784|NAT_mex|2022-11-24"
      ],
      "attributes":[
        "BULK"
      ]
    },
    {
      "source":1392,
      "target":1393,
      "directed":false,
      "length":0.00494345,
      "support":0.0,
      "removed":false,
      "sequences":[
        "ID_CEC-21-4978|ST_2|CODE_15033|SX_M|RISK_3|AGE_34|SES_2|SCO_3|CD4_2|DRUG_1|MET_NA|APP_0|RES_1|REC_0|VEN_0|CL_455|NAT_mex|2021-09-24",
        "ID_CEC-21-5869|ST_2|CODE_15104|SX_M|RISK_3|AGE_27|SES_2|SCO_2|CD4_2|DRUG_1|MET_NA|APP_0|RES_1|REC_0|VEN_0|CL_455|NAT_mex|2021-12-08"
      ],
      "attributes":[
        "BULK"
      ]
    },
    {
      "source":1392,
      "target":1394,
      "directed":false,
      "length":0.00743289,
      "support":0.0,
      "removed":false,
      "sequences":[
        "ID_CEC-21-4978|ST_2|CODE_15033|SX_M|RISK_3|AGE_34|SES_2|SCO_3|CD4_2|DRUG_1|MET_NA|APP_0|RES_1|REC_0|VEN_0|CL_455|NAT_mex|2021-09-24",
        "ID_CEC-22-7203|ST_1|CODE_09005|SX_M|RISK_3|AGE_27|SES_2|SCO_3|CD4_2|DRUG_1|MET_NA|APP_0|RES_1|REC_1|VEN_0|CL_455|NAT_mex|2022-04-20"
      ],
      "attributes":[
        "BULK"
      ]
    },
    {
      "source":1692,
      "target":1694,
      "directed":false,
      "length":0.00566471,
      "support":0.0,
      "removed":false,
      "sequences":[
        "ID_CEC-21-4980|ST_1|CODE_09015|SX_M|RISK_3|AGE_24|SES_2|SCO_2|CD4_1|DRUG_1|MET_NA|APP_1|RES_2|REC_0|VEN_1|CL_510|NAT_mex|2021-09-27",
        "ID_CEC-21-5106|ST_1|CODE_09007|SX_M|RISK_3|AGE_32|SES_1|SCO_2|CD4_1|DRUG_0|MET_NA|APP_1|RES_2|REC_0|VEN_1|CL_510|NAT_mex|2021-10-05"
      ],
      "attributes":[
        "BULK"
      ]
    },
    {
      "source":1692,
      "target":1695,
      "directed":false,
      "length":0.00744718,
      "support":0.0,
      "removed":false,
      "sequences":[
        "ID_CEC-21-4980|ST_1|CODE_09015|SX_M|RISK_3|AGE_24|SES_2|SCO_2|CD4_1|DRUG_1|MET_NA|APP_1|RES_2|REC_0|VEN_1|CL_510|NAT_mex|2021-09-27",
        "ID_CEC-21-5315|ST_1|CODE_09007|SX_M|RISK_3|AGE_31|SES_1|SCO_2|CD4_2|DRUG_0|MET_NA|APP_0|RES_2|REC_0|VEN_1|CL_510|NAT_mex|2021-10-22"
      ],
      "attributes":[
        "BULK"
      ]
    },
    {
      "source":2162,
      "target":2163,
      "directed":false,
      "length":0.0135344,
      "support":0.0,
      "removed":false,
      "sequences":[
        "ID_CEC-21-4986|ST_1|CODE_09014|SX_M|RISK_3|AGE_28|SES_1|SCO_2|CD4_2|DRUG_1|MET_NA|APP_1|RES_6|REC_0|VEN_1|CL_641|NAT_mex|2021-09-27",
        "ID_CEC-21-5209|ST_1|CODE_09015|SX_M|RISK_NA|AGE_24|SES_1|SCO_2|CD4_1|DRUG_0|MET_NA|APP_1|RES_1|REC_0|VEN_NA|CL_641|NAT_mex|2021-10-14"
      ],
      "attributes":[
        "BULK"
      ]
    },
    {
      "source":161,
      "target":164,
      "directed":false,
      "length":0.0113596,
      "support":0.0,
      "removed":false,
      "sequences":[
        "ID_CEC-21-4987|ST_1|CODE_09003|SX_M|RISK_3|AGE_26|SES_2|SCO_2|CD4_3|DRUG_1|MET_NA|APP_1|RES_2|REC_0|VEN_0|CL_19|NAT_mex|2021-09-27",
        "ID_CEC-21-5370|ST_1|CODE_09003|SX_M|RISK_3|AGE_26|SES_2|SCO_2|CD4_1|DRUG_1|MET_NA|APP_1|RES_2|REC_0|VEN_0|CL_19|NAT_mex|2021-10-27"
      ],
      "attributes":[
        "BULK"
      ]
    },
    {
      "source":161,
      "target":165,
      "directed":false,
      "length":0.0138828,
      "support":0.0,
      "removed":false,
      "sequences":[
        "ID_CEC-21-4987|ST_1|CODE_09003|SX_M|RISK_3|AGE_26|SES_2|SCO_2|CD4_3|DRUG_1|MET_NA|APP_1|RES_2|REC_0|VEN_0|CL_19|NAT_mex|2021-09-27",
        "ID_CEC-22-6404|ST_1|CODE_09003|SX_M|RISK_3|AGE_25|SES_2|SCO_2|CD4_2|DRUG_1|MET_NA|APP_1|RES_2|REC_0|VEN_1|CL_19|NAT_mex|2022-02-09"
      ],
      "attributes":[
        "BULK"
      ]
    },
    {
      "source":161,
      "target":166,
      "directed":false,
      "length":0.00992272,
      "support":0.0,
      "removed":false,
      "sequences":[
        "ID_CEC-21-4987|ST_1|CODE_09003|SX_M|RISK_3|AGE_26|SES_2|SCO_2|CD4_3|DRUG_1|MET_NA|APP_1|RES_2|REC_0|VEN_0|CL_19|NAT_mex|2021-09-27",
        "ID_CEC-22-6620|ST_1|CODE_09008|SX_M|RISK_3|AGE_29|SES_2|SCO_3|CD4_1|DRUG_0|MET_NA|APP_1|RES_2|REC_0|VEN_0|CL_19|NAT_mex|2022-02-28"
      ],
      "attributes":[
        "BULK"
      ]
    },
    {
      "source":161,
      "target":167,
      "directed":false,
      "length":0.0124249,
      "support":0.0,
      "removed":false,
      "sequences":[
        "ID_CEC-21-4987|ST_1|CODE_09003|SX_M|RISK_3|AGE_26|SES_2|SCO_2|CD4_3|DRUG_1|MET_NA|APP_1|RES_2|REC_0|VEN_0|CL_19|NAT_mex|2021-09-27",
        "ID_CEC-22-6921|ST_1|CODE_09010|SX_M|RISK_3|AGE_30|SES_1|SCO_2|CD4_1|DRUG_0|MET_NA|APP_1|RES_2|REC_0|VEN_1|CL_19|NAT_mex|2022-03-24"
      ],
      "attributes":[
        "BULK"
      ]
    },
    {
      "source":161,
      "target":168,
      "directed":false,
      "length":0.0070729,
      "support":0.0,
      "removed":false,
      "sequences":[
        "ID_CEC-21-4987|ST_1|CODE_09003|SX_M|RISK_3|AGE_26|SES_2|SCO_2|CD4_3|DRUG_1|MET_NA|APP_1|RES_2|REC_0|VEN_0|CL_19|NAT_mex|2021-09-27",
        "ID_CEC-22-7100|ST_1|CODE_09003|SX_M|RISK_3|AGE_34|SES_1|SCO_3|CD4_2|DRUG_1|MET_NA|APP_1|RES_2|REC_0|VEN_1|CL_19|NAT_mex|2022-04-07"
      ],
      "attributes":[
        "BULK"
      ]
    },
    {
      "source":161,
      "target":169,
      "directed":false,
      "length":0.00778675,
      "support":0.0,
      "removed":false,
      "sequences":[
        "ID_CEC-21-4987|ST_1|CODE_09003|SX_M|RISK_3|AGE_26|SES_2|SCO_2|CD4_3|DRUG_1|MET_NA|APP_1|RES_2|REC_0|VEN_0|CL_19|NAT_mex|2021-09-27",
        "ID_CEC-22-8195|ST_1|CODE_09003|SX_M|RISK_3|AGE_30|SES_1|SCO_2|CD4_2|DRUG_1|MET_NA|APP_0|RES_2|REC_0|VEN_0|CL_19|NAT_mex|2022-07-05"
      ],
      "attributes":[
        "BULK"
      ]
    },
    {
      "source":226,
      "target":227,
      "directed":false,
      "length":0.00778069,
      "support":0.0,
      "removed":false,
      "sequences":[
        "ID_CEC-21-4990|ST_1|CODE_09003|SX_M|RISK_3|AGE_35|SES_1|SCO_3|CD4_2|DRUG_0|MET_NA|APP_1|RES_1|REC_0|VEN_0|CL_204|NAT_mex|2021-09-27",
        "ID_CEC-21-5690|ST_1|CODE_09007|SX_M|RISK_3|AGE_22|SES_2|SCO_2|CD4_2|DRUG_0|MET_NA|APP_1|RES_1|REC_1|VEN_0|CL_204|NAT_mex|2021-11-25"
      ],
      "attributes":[
        "BULK"
      ]
    },
    {
      "source":226,
      "target":228,
      "directed":false,
      "length":0.00529537,
      "support":0.0,
      "removed":false,
      "sequences":[
        "ID_CEC-21-4990|ST_1|CODE_09003|SX_M|RISK_3|AGE_35|SES_1|SCO_3|CD4_2|DRUG_0|MET_NA|APP_1|RES_1|REC_0|VEN_0|CL_204|NAT_mex|2021-09-27",
        "ID_CEC-22-8048|ST_1|CODE_09003|SX_M|RISK_3|AGE_24|SES_1|SCO_3|CD4_2|DRUG_1|MET_NA|APP_1|RES_1|REC_0|VEN_0|CL_204|NAT_mex|2022-06-23"
      ],
      "attributes":[
        "BULK"
      ]
    },
    {
      "source":226,
      "target":229,
      "directed":false,
      "length":0.00849365,
      "support":0.0,
      "removed":false,
      "sequences":[
        "ID_CEC-21-4990|ST_1|CODE_09003|SX_M|RISK_3|AGE_35|SES_1|SCO_3|CD4_2|DRUG_0|MET_NA|APP_1|RES_1|REC_0|VEN_0|CL_204|NAT_mex|2021-09-27",
        "ID_CEC-22-8077|ST_1|CODE_09002|SX_M|RISK_3|AGE_24|SES_2|SCO_3|CD4_2|DRUG_1|MET_NA|APP_0|RES_1|REC_0|VEN_0|CL_204|NAT_mex|2022-06-27"
      ],
      "attributes":[
        "BULK"
      ]
    },
    {
      "source":226,
      "target":230,
      "directed":false,
      "length":0.0117243,
      "support":0.0,
      "removed":false,
      "sequences":[
        "ID_CEC-21-4990|ST_1|CODE_09003|SX_M|RISK_3|AGE_35|SES_1|SCO_3|CD4_2|DRUG_0|MET_NA|APP_1|RES_1|REC_0|VEN_0|CL_204|NAT_mex|2021-09-27",
        "ID_CEC-22-9035|ST_1|CODE_09015|SX_M|RISK_3|AGE_20|SES_1|SCO_2|CD4_2|DRUG_1|MET_NA|APP_1|RES_1|REC_0|VEN_0|CL_204|NAT_mex|2022-09-21"
      ],
      "attributes":[
        "BULK"
      ]
    },
    {
      "source":226,
      "target":231,
      "directed":false,
      "length":0.00778554,
      "support":0.0,
      "removed":false,
      "sequences":[
        "ID_CEC-21-4990|ST_1|CODE_09003|SX_M|RISK_3|AGE_35|SES_1|SCO_3|CD4_2|DRUG_0|MET_NA|APP_1|RES_1|REC_0|VEN_0|CL_204|NAT_mex|2021-09-27",
        "ID_CEC-22-9120|ST_1|CODE_09013|SX_M|RISK_3|AGE_26|SES_1|SCO_3|CD4_1|DRUG_1|MET_NA|APP_0|RES_1|REC_0|VEN_0|CL_204|NAT_mex|2022-09-26"
      ],
      "attributes":[
        "BULK"
      ]
    },
    {
      "source":3108,
      "target":3109,
      "directed":false,
      "length":0.00886527,
      "support":0.0,
      "removed":false,
      "sequences":[
        "ID_CEC-21-4991|ST_1|CODE_09012|SX_M|RISK_3|AGE_27|SES_1|SCO_3|CD4_2|DRUG_1|MET_NA|APP_1|RES_1|REC_0|VEN_1|CL_NA|NAT_mex|2021-09-27",
        "ID_CEC-22-9811|ST_1|CODE_09016|SX_M|RISK_3|AGE_30|SES_1|SCO_3|CD4_2|DRUG_1|MET_NA|APP_1|RES_1|REC_0|VEN_1|CL_NA|NAT_mex|2022-12-08"
      ],
      "attributes":[
        "BULK"
      ]
    },
    {
      "source":3110,
      "target":3111,
      "directed":false,
      "length":0.00140963,
      "support":0.0,
      "removed":false,
      "sequences":[
        "ID_CEC-21-4998|ST_1|CODE_09010|SX_M|RISK_3|AGE_26|SES_2|SCO_2|CD4_2|DRUG_1|MET_NA|APP_0|RES_1|REC_0|VEN_0|CL_1284|NAT_mex|2021-09-27",
        "ID_CEC-22-9465|ST_1|CODE_09010|SX_M|RISK_3|AGE_26|SES_1|SCO_2|CD4_2|DRUG_0|MET_NA|APP_1|RES_1|REC_0|VEN_0|CL_1284|NAT_mex|2022-11-03"
      ],
      "attributes":[
        "BULK"
      ]
    },
    {
      "source":298,
      "target":299,
      "directed":false,
      "length":0.0014088,
      "support":0.0,
      "removed":false,
      "sequences":[
        "ID_CEC-21-5004|ST_1|CODE_09005|SX_M|RISK_3|AGE_19|SES_2|SCO_2|CD4_2|DRUG_1|MET_NA|APP_0|RES_1|REC_0|VEN_0|CL_97|NAT_mex|2021-09-28",
        "ID_CEC-21-5025|ST_2|CODE_15062|SX_M|RISK_3|AGE_20|SES_2|SCO_2|CD4_2|DRUG_1|MET_NA|APP_1|RES_1|REC_0|VEN_0|CL_97|NAT_mex|2021-09-29"
      ],
      "attributes":[
        "BULK"
      ]
    },
    {
      "source":3112,
      "target":3113,
      "directed":false,
      "length":0.0120886,
      "support":0.0,
      "removed":false,
      "sequences":[
        "ID_CEC-21-5005|ST_1|CODE_09015|SX_M|RISK_3|AGE_32|SES_2|SCO_3|CD4_3|DRUG_1|MET_NA|APP_1|RES_5|REC_1|VEN_0|CL_674|NAT_mex|2021-09-28",
        "ID_CEC-22-6382|ST_1|CODE_09016|SX_M|RISK_3|AGE_42|SES_1|SCO_2|CD4_1|DRUG_0|MET_NA|APP_1|RES_5|REC_0|VEN_1|CL_674|NAT_mex|2022-02-08"
      ],
      "attributes":[
        "BULK"
      ]
    },
    {
      "source":71,
      "target":73,
      "directed":false,
      "length":0.013921,
      "support":0.0,
      "removed":false,
      "sequences":[
        "ID_CEC-21-5006|ST_1|CODE_09015|SX_M|RISK_3|AGE_24|SES_2|SCO_3|CD4_2|DRUG_1|MET_NA|APP_0|RES_2|REC_0|VEN_0|CL_85|NAT_mex|2021-09-28",
        "ID_CEC-21-5855|ST_1|CODE_09007|SX_M|RISK_3|AGE_22|SES_1|SCO_2|CD4_2|DRUG_1|MET_NA|APP_0|RES_2|REC_1|VEN_1|CL_85|NAT_mex|2021-12-07"
      ],
      "attributes":[
        "BULK"
      ]
    },
    {
      "source":71,
      "target":74,
      "directed":false,
      "length":0.00424226,
      "support":0.0,
      "removed":false,
      "sequences":[
        "ID_CEC-21-5006|ST_1|CODE_09015|SX_M|RISK_3|AGE_24|SES_2|SCO_3|CD4_2|DRUG_1|MET_NA|APP_0|RES_2|REC_0|VEN_0|CL_85|NAT_mex|2021-09-28",
        "ID_CEC-21-5857|ST_1|CODE_09003|SX_M|RISK_3|AGE_32|SES_2|SCO_3|CD4_1|DRUG_1|MET_NA|APP_0|RES_2|REC_0|VEN_1|CL_85|NAT_mex|2021-12-07"
      ],
      "attributes":[
        "BULK"
      ]
    },
    {
      "source":71,
      "target":76,
      "directed":false,
      "length":0.011394,
      "support":0.0,
      "removed":false,
      "sequences":[
        "ID_CEC-21-5006|ST_1|CODE_09015|SX_M|RISK_3|AGE_24|SES_2|SCO_3|CD4_2|DRUG_1|MET_NA|APP_0|RES_2|REC_0|VEN_0|CL_85|NAT_mex|2021-09-28",
        "ID_CEC-22-6584|ST_1|CODE_09012|SX_M|RISK_3|AGE_22|SES_2|SCO_2|CD4_2|DRUG_0|MET_NA|APP_1|RES_2|REC_0|VEN_1|CL_85|NAT_mex|2022-02-24"
      ],
      "attributes":[
        "BULK"
      ]
    },
    {
      "source":71,
      "target":77,
      "directed":false,
      "length":0.0120879,
      "support":0.0,
      "removed":false,
      "sequences":[
        "ID_CEC-21-5006|ST_1|CODE_09015|SX_M|RISK_3|AGE_24|SES_2|SCO_3|CD4_2|DRUG_1|MET_NA|APP_0|RES_2|REC_0|VEN_0|CL_85|NAT_mex|2021-09-28",
        "ID_CEC-22-6789|ST_2|CODE_15057|SX_M|RISK_3|AGE_30|SES_1|SCO_2|CD4_1|DRUG_0|MET_NA|APP_1|RES_1|REC_0|VEN_1|CL_85|NAT_mex|2022-03-14"
      ],
      "attributes":[
        "BULK"
      ]
    },
    {
      "source":3114,
      "target":3115,
      "directed":false,
      "length":0.00494649,
      "support":0.0,
      "removed":false,
      "sequences":[
        "ID_CEC-21-5008|ST_1|CODE_09012|SX_M|RISK_3|AGE_50|SES_2|SCO_3|CD4_2|DRUG_0|MET_NA|APP_1|RES_1|REC_0|VEN_1|CL_1285|NAT_mex|2021-09-28",
        "ID_CEC-22-9484|ST_1|CODE_09002|SX_M|RISK_3|AGE_42|SES_2|SCO_3|CD4_1|DRUG_1|MET_1|APP_1|RES_1|REC_0|VEN_1|CL_1285|NAT_mex|2022-11-03"
      ],
      "attributes":[
        "BULK"
      ]
    },
    {
      "source":3116,
      "target":3117,
      "directed":false,
      "length":0.00140993,
      "support":0.0,
      "removed":false,
      "sequences":[
        "ID_CEC-21-5009|ST_2|CODE_15013|SX_M|RISK_3|AGE_25|SES_1|SCO_2|CD4_1|DRUG_1|MET_NA|APP_1|RES_1|REC_0|VEN_NA|CL_675|NAT_mex|2021-09-28",
        "ID_CEC-21-5026|ST_1|CODE_09007|SX_M|RISK_3|AGE_29|SES_1|SCO_2|CD4_2|DRUG_1|MET_NA|APP_0|RES_1|REC_0|VEN_0|CL_675|NAT_mex|2021-09-29"
      ],
      "attributes":[
        "BULK"
      ]
    },
    {
      "source":3118,
      "target":3119,
      "directed":false,
      "length":0.0085013,
      "support":0.0,
      "removed":false,
      "sequences":[
        "ID_CEC-21-5011|ST_2|CODE_15005|SX_M|RISK_3|AGE_48|SES_2|SCO_3|CD4_2|DRUG_1|MET_NA|APP_0|RES_1|REC_0|VEN_0|CL_1095|NAT_mex|2021-09-27",
        "ID_CEC-21-5616|ST_2|CODE_15073|SX_M|RISK_3|AGE_29|SES_2|SCO_3|CD4_2|DRUG_1|MET_NA|APP_1|RES_1|REC_1|VEN_0|CL_1095|NAT_mex|2021-11-19"
      ],
      "attributes":[
        "BULK"
      ]
    },
    {
      "source":3120,
      "target":3121,
      "directed":false,
      "length":0.00601031,
      "support":0.0,
      "removed":false,
      "sequences":[
        "ID_CEC-21-5013|ST_1|CODE_09007|SX_M|RISK_3|AGE_26|SES_1|SCO_2|CD4_2|DRUG_1|MET_NA|APP_1|RES_1|REC_0|VEN_1|CL_1096|NAT_mex|2021-09-27",
        "ID_CEC-22-6417|ST_1|CODE_09007|SX_M|RISK_NA|AGE_31|SES_NA|SCO_NA|CD4_2|DRUG_NA|MET_NA|APP_NA|RES_1|REC_0|VEN_NA|CL_1096|NAT_NA|2022-02-09"
      ],
      "attributes":[
        "BULK"
      ]
    },
    {
      "source":955,
      "target":956,
      "directed":false,
      "length":0.0113577,
      "support":0.0,
      "removed":false,
      "sequences":[
        "ID_CEC-21-5018|ST_1|CODE_09012|SX_M|RISK_3|AGE_26|SES_2|SCO_3|CD4_2|DRUG_1|MET_NA|APP_1|RES_1|REC_0|VEN_1|CL_308|NAT_mex|2021-09-29",
        "ID_CEC-21-5347|ST_2|CODE_15070|SX_M|RISK_3|AGE_22|SES_1|SCO_2|CD4_2|DRUG_1|MET_NA|APP_1|RES_1|REC_0|VEN_NA|CL_308|NAT_mex|2021-10-26"
      ],
      "attributes":[
        "BULK"
      ]
    },
    {
      "source":955,
      "target":957,
      "directed":false,
      "length":0.0099229,
      "support":0.0,
      "removed":false,
      "sequences":[
        "ID_CEC-21-5018|ST_1|CODE_09012|SX_M|RISK_3|AGE_26|SES_2|SCO_3|CD4_2|DRUG_1|MET_NA|APP_1|RES_1|REC_0|VEN_1|CL_308|NAT_mex|2021-09-29",
        "ID_CEC-21-5348|ST_1|CODE_09007|SX_M|RISK_NA|AGE_26|SES_NA|SCO_NA|CD4_2|DRUG_NA|MET_NA|APP_NA|RES_1|REC_0|VEN_NA|CL_308|NAT_NA|2021-10-26"
      ],
      "attributes":[
        "BULK"
      ]
    },
    {
      "source":1750,
      "target":1751,
      "directed":false,
      "length":0.0129793,
      "support":0.0,
      "removed":false,
      "sequences":[
        "ID_CEC-21-5021|ST_1|CODE_09005|SX_M|RISK_3|AGE_30|SES_1|SCO_2|CD4_1|DRUG_1|MET_NA|APP_1|RES_1|REC_0|VEN_1|CL_520|NAT_mex|2021-09-29",
        "ID_CEC-22-6181|ST_1|CODE_09005|SX_M|RISK_3|AGE_41|SES_1|SCO_2|CD4_1|DRUG_0|MET_NA|APP_0|RES_1|REC_0|VEN_1|CL_520|NAT_mex|2022-01-19"
      ],
      "attributes":[
        "BULK"
      ]
    },
    {
      "source":1750,
      "target":1749,
      "directed":false,
      "length":0.0099327,
      "support":0.0,
      "removed":false,
      "sequences":[
        "ID_CEC-21-5021|ST_1|CODE_09005|SX_M|RISK_3|AGE_30|SES_1|SCO_2|CD4_1|DRUG_1|MET_NA|APP_1|RES_1|REC_0|VEN_1|CL_520|NAT_mex|2021-09-29",
        "ID_CEC-22-7202|ST_1|CODE_09005|SX_M|RISK_NA|AGE_21|SES_NA|SCO_NA|CD4_2|DRUG_NA|MET_NA|APP_NA|RES_1|REC_0|VEN_NA|CL_520|NAT_NA|2022-04-19"
      ],
      "attributes":[
        "BULK"
      ]
    },
    {
      "source":553,
      "target":555,
      "directed":false,
      "length":0.012094,
      "support":0.0,
      "removed":false,
      "sequences":[
        "ID_CEC-21-5022|ST_1|CODE_09015|SX_M|RISK_3|AGE_34|SES_2|SCO_3|CD4_1|DRUG_1|MET_NA|APP_1|RES_1|REC_0|VEN_1|CL_237|NAT_mex|2021-09-29",
        "ID_CEC-22-7116|ST_1|CODE_09011|SX_M|RISK_3|AGE_34|SES_1|SCO_2|CD4_1|DRUG_1|MET_NA|APP_NA|RES_1|REC_0|VEN_NA|CL_237|NAT_mex|2022-04-07"
      ],
      "attributes":[
        "BULK"
      ]
    },
    {
      "source":553,
      "target":556,
      "directed":false,
      "length":0.0124637,
      "support":0.0,
      "removed":false,
      "sequences":[
        "ID_CEC-21-5022|ST_1|CODE_09015|SX_M|RISK_3|AGE_34|SES_2|SCO_3|CD4_1|DRUG_1|MET_NA|APP_1|RES_1|REC_0|VEN_1|CL_237|NAT_mex|2021-09-29",
        "ID_CEC-22-7177|ST_2|CODE_15037|SX_M|RISK_3|AGE_27|SES_1|SCO_2|CD4_1|DRUG_0|MET_NA|APP_1|RES_1|REC_0|VEN_1|CL_237|NAT_mex|2022-04-18"
      ],
      "attributes":[
        "BULK"
      ]
    },
    {
      "source":3122,
      "target":3123,
      "directed":false,
      "length":0.000704093,
      "support":0.0,
      "removed":false,
      "sequences":[
        "ID_CEC-21-5037|ST_2|CODE_15033|SX_M|RISK_3|AGE_30|SES_2|SCO_2|CD4_2|DRUG_1|MET_NA|APP_0|RES_2|REC_0|VEN_0|CL_1097|NAT_mex|2021-09-30",
        "ID_CEC-21-5038|ST_2|CODE_15033|SX_M|RISK_3|AGE_30|SES_2|SCO_2|CD4_3|DRUG_1|MET_NA|APP_0|RES_2|REC_0|VEN_0|CL_1097|NAT_mex|2021-09-30"
      ],
      "attributes":[
        "BULK"
      ]
    },
    {
      "source":1513,
      "target":1514,
      "directed":false,
      "length":0.0131494,
      "support":0.0,
      "removed":false,
      "sequences":[
        "ID_CEC-21-5040|ST_1|CODE_09014|SX_M|RISK_3|AGE_31|SES_1|SCO_3|CD4_2|DRUG_0|MET_NA|APP_0|RES_1|REC_0|VEN_0|CL_580|NAT_mex|2021-09-30",
        "ID_CEC-22-9608|ST_1|CODE_09012|SX_M|RISK_3|AGE_32|SES_2|SCO_3|CD4_2|DRUG_1|MET_1|APP_1|RES_1|REC_0|VEN_1|CL_580|NAT_mex|2022-11-17"
      ],
      "attributes":[
        "BULK"
      ]
    },
    {
      "source":630,
      "target":629,
      "directed":false,
      "length":0.0138921,
      "support":0.0,
      "removed":false,
      "sequences":[
        "ID_CEC-21-5053|ST_1|CODE_09007|SX_M|RISK_3|AGE_29|SES_1|SCO_2|CD4_1|DRUG_0|MET_NA|APP_1|RES_1|REC_0|VEN_0|CL_389|NAT_mex|2021-09-30",
        "ID_CEC-22-7147|ST_2|CODE_15020|SX_M|RISK_3|AGE_20|SES_2|SCO_2|CD4_1|DRUG_1|MET_NA|APP_1|RES_1|REC_0|VEN_0|CL_389|NAT_mex|2022-04-12"
      ],
      "attributes":[
        "BULK"
      ]
    },
    {
      "source":1033,
      "target":1035,
      "directed":false,
      "length":0.0135143,
      "support":0.0,
      "removed":false,
      "sequences":[
        "ID_CEC-21-5055|ST_1|CODE_09007|SX_M|RISK_3|AGE_31|SES_2|SCO_3|CD4_1|DRUG_0|MET_NA|APP_1|RES_1|REC_0|VEN_1|CL_408|NAT_mex|2021-09-30",
        "ID_CEC-22-8597|ST_2|CODE_15070|SX_M|RISK_3|AGE_32|SES_2|SCO_2|CD4_1|DRUG_0|MET_NA|APP_0|RES_1|REC_0|VEN_0|CL_408|NAT_mex|2022-08-12"
      ],
      "attributes":[
        "BULK"
      ]
    },
    {
      "source":1745,
      "target":1746,
      "directed":false,
      "length":0.0106534,
      "support":0.0,
      "removed":false,
      "sequences":[
        "ID_CEC-21-5061|ST_1|CODE_09002|SX_M|RISK_3|AGE_27|SES_2|SCO_2|CD4_1|DRUG_1|MET_NA|APP_1|RES_1|REC_0|VEN_0|CL_428|NAT_mex|2021-10-01",
        "ID_CEC-22-7650|ST_2|CODE_15033|SX_M|RISK_3|AGE_22|SES_2|SCO_2|CD4_2|DRUG_1|MET_NA|APP_1|RES_1|REC_0|VEN_0|CL_428|NAT_mex|2022-05-24"
      ],
      "attributes":[
        "BULK"
      ]
    },
    {
      "source":1745,
      "target":1747,
      "directed":false,
      "length":0.00423551,
      "support":0.0,
      "removed":false,
      "sequences":[
        "ID_CEC-21-5061|ST_1|CODE_09002|SX_M|RISK_3|AGE_27|SES_2|SCO_2|CD4_1|DRUG_1|MET_NA|APP_1|RES_1|REC_0|VEN_0|CL_428|NAT_mex|2021-10-01",
        "ID_CEC-22-9093|ST_2|CODE_15033|SX_M|RISK_3|AGE_21|SES_2|SCO_2|CD4_2|DRUG_1|MET_NA|APP_1|RES_1|REC_1|VEN_0|CL_428|NAT_mex|2022-09-26"
      ],
      "attributes":[
        "BULK"
      ]
    },
    {
      "source":162,
      "target":167,
      "directed":false,
      "length":0.0128099,
      "support":0.0,
      "removed":false,
      "sequences":[
        "ID_CEC-21-5063|ST_1|CODE_07106|SX_M|RISK_3|AGE_30|SES_2|SCO_3|CD4_1|DRUG_1|MET_NA|APP_0|RES_2|REC_0|VEN_0|CL_19|NAT_mex|2021-10-01",
        "ID_CEC-22-6921|ST_1|CODE_09010|SX_M|RISK_3|AGE_30|SES_1|SCO_2|CD4_1|DRUG_0|MET_NA|APP_1|RES_2|REC_0|VEN_1|CL_19|NAT_mex|2022-03-24"
      ],
      "attributes":[
        "BULK"
      ]
    },
    {
      "source":1404,
      "target":1407,
      "directed":false,
      "length":0.0106454,
      "support":0.0,
      "removed":false,
      "sequences":[
        "ID_CEC-21-5066|ST_1|CODE_09015|SX_M|RISK_3|AGE_35|SES_1|SCO_3|CD4_1|DRUG_NA|MET_NA|APP_1|RES_1|REC_0|VEN_NA|CL_540|NAT_mex|2021-10-01",
        "ID_CEC-22-8357|ST_1|CODE_09004|SX_M|RISK_3|AGE_37|SES_2|SCO_3|CD4_1|DRUG_1|MET_NA|APP_1|RES_1|REC_0|VEN_1|CL_540|NAT_mex|2022-07-18"
      ],
      "attributes":[
        "BULK"
      ]
    },
    {
      "source":3124,
      "target":3125,
      "directed":false,
      "length":0.0117471,
      "support":0.0,
      "removed":false,
      "sequences":[
        "ID_CEC-21-5068|ST_2|CODE_15057|SX_M|RISK_3|AGE_22|SES_1|SCO_2|CD4_2|DRUG_1|MET_NA|APP_1|RES_5|REC_1|VEN_1|CL_NA|NAT_mex|2021-10-01",
        "ID_CEC-22-6562|ST_2|CODE_15033|SX_M|RISK_3|AGE_27|SES_2|SCO_2|CD4_1|DRUG_0|MET_NA|APP_0|RES_5|REC_0|VEN_0|CL_NA|NAT_mex|2022-02-22"
      ],
      "attributes":[
        "BULK"
      ]
    },
    {
      "source":2099,
      "target":2100,
      "directed":false,
      "length":0.00530498,
      "support":0.0,
      "removed":false,
      "sequences":[
        "ID_CEC-21-5069|ST_1|CODE_09015|SX_M|RISK_3|AGE_39|SES_2|SCO_3|CD4_2|DRUG_1|MET_NA|APP_1|RES_2|REC_0|VEN_0|CL_619|NAT_mex|2021-10-01",
        "ID_CEC-22-9108|ST_1|CODE_09014|SX_M|RISK_3|AGE_40|SES_2|SCO_3|CD4_1|DRUG_1|MET_NA|APP_1|RES_2|REC_0|VEN_0|CL_619|NAT_mex|2022-09-27"
      ],
      "attributes":[
        "BULK"
      ]
    },
    {
      "source":1048,
      "target":1049,
      "directed":false,
      "length":0.00994884,
      "support":0.0,
      "removed":false,
      "sequences":[
        "ID_CEC-21-5070|ST_1|CODE_09004|SX_M|RISK_NA|AGE_29|SES_NA|SCO_NA|CD4_2|DRUG_NA|MET_NA|APP_NA|RES_1|REC_0|VEN_NA|CL_36|NAT_NA|2021-10-01",
        "ID_CEC-22-6575|ST_2|CODE_15057|SX_M|RISK_3|AGE_22|SES_2|SCO_2|CD4_2|DRUG_1|MET_NA|APP_1|RES_1|REC_0|VEN_1|CL_36|NAT_mex|2022-02-23"
      ],
      "attributes":[
        "BULK"
      ]
    },
    {
      "source":1048,
      "target":1050,
      "directed":false,
      "length":0.00994304,
      "support":0.0,
      "removed":false,
      "sequences":[
        "ID_CEC-21-5070|ST_1|CODE_09004|SX_M|RISK_NA|AGE_29|SES_NA|SCO_NA|CD4_2|DRUG_NA|MET_NA|APP_NA|RES_1|REC_0|VEN_NA|CL_36|NAT_NA|2021-10-01",
        "ID_CEC-22-6576|ST_2|CODE_15057|SX_M|RISK_3|AGE_22|SES_2|SCO_2|CD4_2|DRUG_1|MET_NA|APP_1|RES_1|REC_1|VEN_0|CL_36|NAT_mex|2022-02-23"
      ],
      "attributes":[
        "BULK"
      ]
    },
    {
      "source":3126,
      "target":3127,
      "directed":false,
      "length":0.000352203,
      "support":0.0,
      "removed":false,
      "sequences":[
        "ID_CEC-21-5080|ST_1|CODE_09003|SX_M|RISK_NA|AGE_25|SES_NA|SCO_NA|CD4_1|DRUG_NA|MET_NA|APP_NA|RES_1|REC_0|VEN_NA|CL_654|NAT_NA|2021-10-04",
        "ID_CEC-22-8008|ST_1|CODE_09003|SX_M|RISK_3|AGE_33|SES_2|SCO_3|CD4_1|DRUG_0|MET_NA|APP_1|RES_1|REC_0|VEN_0|CL_654|NAT_mex|2022-06-20"
      ],
      "attributes":[
        "BULK"
      ]
    },
    {
      "source":2269,
      "target":2270,
      "directed":false,
      "length":0.00814689,
      "support":0.0,
      "removed":false,
      "sequences":[
        "ID_CEC-21-5088|ST_2|CODE_15104|SX_M|RISK_NA|AGE_22|SES_2|SCO_2|CD4_1|DRUG_NA|MET_NA|APP_NA|RES_2|REC_0|VEN_NA|CL_676|NAT_mex|2021-10-05",
        "ID_CEC-21-5421|ST_2|CODE_15033|SX_M|RISK_3|AGE_21|SES_1|SCO_2|CD4_1|DRUG_0|MET_NA|APP_1|RES_2|REC_0|VEN_0|CL_676|NAT_mex|2021-11-01"
      ],
      "attributes":[
        "BULK"
      ]
    },
    {
      "source":2269,
      "target":2271,
      "directed":false,
      "length":0.00743197,
      "support":0.0,
      "removed":false,
      "sequences":[
        "ID_CEC-21-5088|ST_2|CODE_15104|SX_M|RISK_NA|AGE_22|SES_2|SCO_2|CD4_1|DRUG_NA|MET_NA|APP_NA|RES_2|REC_0|VEN_NA|CL_676|NAT_mex|2021-10-05",
        "ID_CEC-21-5453|ST_2|CODE_15096|SX_M|RISK_3|AGE_25|SES_3|SCO_3|CD4_2|DRUG_0|MET_NA|APP_0|RES_1|REC_0|VEN_0|CL_676|NAT_mex|2021-11-04"
      ],
      "attributes":[
        "BULK"
      ]
    },
    {
      "source":1059,
      "target":1060,
      "directed":false,
      "length":0.0138751,
      "support":0.0,
      "removed":false,
      "sequences":[
        "ID_CEC-21-5092|ST_1|CODE_09014|SX_M|RISK_NA|AGE_21|SES_NA|SCO_NA|CD4_2|DRUG_NA|MET_NA|APP_NA|RES_1|REC_1|VEN_NA|CL_17|NAT_NA|2021-10-05",
        "ID_CEC-21-5660|ST_2|CODE_15031|SX_M|RISK_NA|AGE_37|SES_NA|SCO_NA|CD4_1|DRUG_NA|MET_NA|APP_NA|RES_1|REC_0|VEN_NA|CL_17|NAT_NA|2021-11-23"
      ],
      "attributes":[
        "BULK"
      ]
    },
    {
      "source":1059,
      "target":1061,
      "directed":false,
      "length":0.00246777,
      "support":0.0,
      "removed":false,
      "sequences":[
        "ID_CEC-21-5092|ST_1|CODE_09014|SX_M|RISK_NA|AGE_21|SES_NA|SCO_NA|CD4_2|DRUG_NA|MET_NA|APP_NA|RES_1|REC_1|VEN_NA|CL_17|NAT_NA|2021-10-05",
        "ID_CEC-22-7718|ST_2|CODE_15002|SX_M|RISK_3|AGE_19|SES_1|SCO_2|CD4_2|DRUG_1|MET_NA|APP_0|RES_1|REC_1|VEN_0|CL_17|NAT_mex|2022-05-27"
      ],
      "attributes":[
        "BULK"
      ]
    },
    {
      "source":2272,
      "target":2273,
      "directed":false,
      "length":0.00317458,
      "support":0.0,
      "removed":false,
      "sequences":[
        "ID_CEC-21-5103|ST_2|CODE_15013|SX_M|RISK_3|AGE_25|SES_2|SCO_3|CD4_1|DRUG_1|MET_NA|APP_1|RES_1|REC_0|VEN_0|CL_677|NAT_mex|2021-10-04",
        "ID_CEC-21-5297|ST_2|CODE_15013|SX_M|RISK_3|AGE_26|SES_1|SCO_3|CD4_2|DRUG_0|MET_NA|APP_0|RES_1|REC_0|VEN_1|CL_677|NAT_mex|2021-10-20"
      ],
      "attributes":[
        "BULK"
      ]
    },
    {
      "source":2272,
      "target":2274,
      "directed":false,
      "length":0.00494427,
      "support":0.0,
      "removed":false,
      "sequences":[
        "ID_CEC-21-5103|ST_2|CODE_15013|SX_M|RISK_3|AGE_25|SES_2|SCO_3|CD4_1|DRUG_1|MET_NA|APP_1|RES_1|REC_0|VEN_0|CL_677|NAT_mex|2021-10-04",
        "ID_CEC-22-7060|ST_2|CODE_15013|SX_M|RISK_3|AGE_23|SES_1|SCO_3|CD4_2|DRUG_0|MET_NA|APP_0|RES_1|REC_0|VEN_0|CL_677|NAT_mex|2022-04-04"
      ],
      "attributes":[
        "BULK"
      ]
    },
    {
      "source":672,
      "target":673,
      "directed":false,
      "length":0.0135312,
      "support":0.0,
      "removed":false,
      "sequences":[
        "ID_CEC-21-5104|ST_1|CODE_09007|SX_M|RISK_3|AGE_24|SES_2|SCO_2|CD4_2|DRUG_0|MET_NA|APP_1|RES_1|REC_0|VEN_1|CL_396|NAT_mex|2021-10-05",
        "ID_CEC-22-5999|ST_1|CODE_09002|SX_M|RISK_3|AGE_29|SES_2|SCO_3|CD4_1|DRUG_1|MET_NA|APP_1|RES_1|REC_0|VEN_NA|CL_396|NAT_mex|2022-01-05"
      ],
      "attributes":[
        "BULK"
      ]
    },
    {
      "source":672,
      "target":674,
      "directed":false,
      "length":0.00211772,
      "support":0.0,
      "removed":false,
      "sequences":[
        "ID_CEC-21-5104|ST_1|CODE_09007|SX_M|RISK_3|AGE_24|SES_2|SCO_2|CD4_2|DRUG_0|MET_NA|APP_1|RES_1|REC_0|VEN_1|CL_396|NAT_mex|2021-10-05",
        "ID_CEC-22-6278|ST_1|CODE_09007|SX_M|RISK_3|AGE_20|SES_1|SCO_3|CD4_2|DRUG_1|MET_NA|APP_1|RES_1|REC_0|VEN_NA|CL_396|NAT_mex|2022-01-27"
      ],
      "attributes":[
        "BULK"
      ]
    },
    {
      "source":672,
      "target":675,
      "directed":false,
      "length":0.00708171,
      "support":0.0,
      "removed":false,
      "sequences":[
        "ID_CEC-21-5104|ST_1|CODE_09007|SX_M|RISK_3|AGE_24|SES_2|SCO_2|CD4_2|DRUG_0|MET_NA|APP_1|RES_1|REC_0|VEN_1|CL_396|NAT_mex|2021-10-05",
        "ID_CEC-22-6874|ST_2|CODE_15104|SX_M|RISK_3|AGE_37|SES_1|SCO_3|CD4_2|DRUG_0|MET_NA|APP_1|RES_1|REC_0|VEN_1|CL_396|NAT_mex|2022-03-22"
      ],
      "attributes":[
        "BULK"
      ]
    },
    {
      "source":1694,
      "target":1695,
      "directed":false,
      "length":0.00388835,
      "support":0.0,
      "removed":false,
      "sequences":[
        "ID_CEC-21-5106|ST_1|CODE_09007|SX_M|RISK_3|AGE_32|SES_1|SCO_2|CD4_1|DRUG_0|MET_NA|APP_1|RES_2|REC_0|VEN_1|CL_510|NAT_mex|2021-10-05",
        "ID_CEC-21-5315|ST_1|CODE_09007|SX_M|RISK_3|AGE_31|SES_1|SCO_2|CD4_2|DRUG_0|MET_NA|APP_0|RES_2|REC_0|VEN_1|CL_510|NAT_mex|2021-10-22"
      ],
      "attributes":[
        "BULK"
      ]
    },
    {
      "source":2123,
      "target":2124,
      "directed":false,
      "length":0.0117423,
      "support":0.0,
      "removed":false,
      "sequences":[
        "ID_CEC-21-5118|ST_2|CODE_15058|SX_M|RISK_3|AGE_34|SES_1|SCO_1|CD4_2|DRUG_0|MET_NA|APP_1|RES_6|REC_1|VEN_0|CL_476|NAT_mex|2021-10-06",
        "ID_CEC-22-8017|ST_1|CODE_09007|SX_M|RISK_3|AGE_35|SES_1|SCO_3|CD4_2|DRUG_0|MET_NA|APP_1|RES_6|REC_1|VEN_0|CL_476|NAT_mex|2022-06-21"
      ],
      "attributes":[
        "BULK"
      ]
    },
    {
      "source":763,
      "target":764,
      "directed":false,
      "length":0.00565477,
      "support":0.0,
      "removed":false,
      "sequences":[
        "ID_CEC-21-5121|ST_1|CODE_09010|SX_M|RISK_3|AGE_28|SES_1|SCO_2|CD4_2|DRUG_1|MET_NA|APP_0|RES_1|REC_0|VEN_0|CL_99|NAT_mex|2021-10-06",
        "ID_CEC-21-5874|ST_1|CODE_09010|SX_M|RISK_NA|AGE_27|SES_NA|SCO_NA|CD4_2|DRUG_NA|MET_NA|APP_NA|RES_1|REC_0|VEN_NA|CL_99|NAT_NA|2021-12-09"
      ],
      "attributes":[
        "BULK"
      ]
    },
    {
      "source":763,
      "target":765,
      "directed":false,
      "length":0.00849655,
      "support":0.0,
      "removed":false,
      "sequences":[
        "ID_CEC-21-5121|ST_1|CODE_09010|SX_M|RISK_3|AGE_28|SES_1|SCO_2|CD4_2|DRUG_1|MET_NA|APP_0|RES_1|REC_0|VEN_0|CL_99|NAT_mex|2021-10-06",
        "ID_CEC-22-6288|ST_1|CODE_09012|SX_M|RISK_3|AGE_34|SES_1|SCO_2|CD4_2|DRUG_1|MET_NA|APP_1|RES_1|REC_1|VEN_1|CL_99|NAT_mex|2022-01-28"
      ],
      "attributes":[
        "BULK"
      ]
    },
    {
      "source":763,
      "target":766,
      "directed":false,
      "length":0.00246629,
      "support":0.0,
      "removed":false,
      "sequences":[
        "ID_CEC-21-5121|ST_1|CODE_09010|SX_M|RISK_3|AGE_28|SES_1|SCO_2|CD4_2|DRUG_1|MET_NA|APP_0|RES_1|REC_0|VEN_0|CL_99|NAT_mex|2021-10-06",
        "ID_CEC-22-7487|ST_1|CODE_09010|SX_M|RISK_3|AGE_22|SES_1|SCO_2|CD4_2|DRUG_1|MET_NA|APP_1|RES_1|REC_0|VEN_0|CL_99|NAT_mex|2022-05-12"
      ],
      "attributes":[
        "BULK"
      ]
    },
    {
      "source":763,
      "target":767,
      "directed":false,
      "length":0.00529707,
      "support":0.0,
      "removed":false,
      "sequences":[
        "ID_CEC-21-5121|ST_1|CODE_09010|SX_M|RISK_3|AGE_28|SES_1|SCO_2|CD4_2|DRUG_1|MET_NA|APP_0|RES_1|REC_0|VEN_0|CL_99|NAT_mex|2021-10-06",
        "ID_CEC-22-9785|ST_1|CODE_09010|SX_M|RISK_3|AGE_28|SES_2|SCO_2|CD4_1|DRUG_1|MET_NA|APP_1|RES_1|REC_0|VEN_0|CL_99|NAT_mex|2022-12-07"
      ],
      "attributes":[
        "BULK"
      ]
    },
    {
      "source":3128,
      "target":3129,
      "directed":false,
      "length":0.00105681,
      "support":0.0,
      "removed":false,
      "sequences":[
        "ID_CEC-21-5123|ST_2|CODE_15104|SX_M|RISK_3|AGE_49|SES_2|SCO_2|CD4_1|DRUG_0|MET_NA|APP_1|RES_1|REC_0|VEN_0|CL_1102|NAT_mex|2021-10-07",
        "ID_CEC-21-5128|ST_1|CODE_09016|SX_M|RISK_3|AGE_44|SES_2|SCO_2|CD4_3|DRUG_0|MET_NA|APP_1|RES_1|REC_1|VEN_0|CL_1102|NAT_mex|2021-10-07"
      ],
      "attributes":[
        "BULK"
      ]
    },
    {
      "source":3130,
      "target":3131,
      "directed":false,
      "length":0.00636897,
      "support":0.0,
      "removed":false,
      "sequences":[
        "ID_CEC-21-5131|ST_1|CODE_09011|SX_M|RISK_3|AGE_24|SES_1|SCO_2|CD4_1|DRUG_1|MET_NA|APP_1|RES_2|REC_0|VEN_1|CL_367|NAT_mex|2021-10-07",
        "ID_CEC-22-6209|ST_1|CODE_09007|SX_M|RISK_3|AGE_24|SES_2|SCO_2|CD4_1|DRUG_0|MET_NA|APP_1|RES_2|REC_0|VEN_0|CL_367|NAT_mex|2022-01-21"
      ],
      "attributes":[
        "BULK"
      ]
    },
    {
      "source":980,
      "target":981,
      "directed":false,
      "length":0.000703636,
      "support":0.0,
      "removed":false,
      "sequences":[
        "ID_CEC-21-5143|ST_1|CODE_09010|SX_M|RISK_NA|AGE_19|SES_NA|SCO_NA|CD4_1|DRUG_NA|MET_NA|APP_NA|RES_1|REC_0|VEN_NA|CL_398|NAT_NA|2021-10-08",
        "ID_CEC-21-5152|ST_1|CODE_09005|SX_M|RISK_3|AGE_18|SES_2|SCO_2|CD4_2|DRUG_1|MET_NA|APP_0|RES_1|REC_0|VEN_1|CL_398|NAT_mex|2021-10-08"
      ],
      "attributes":[
        "BULK"
      ]
    },
    {
      "source":248,
      "target":249,
      "directed":false,
      "length":0.0131857,
      "support":0.0,
      "removed":false,
      "sequences":[
        "ID_CEC-21-5146|ST_1|CODE_07106|SX_M|RISK_3|AGE_29|SES_2|SCO_2|CD4_2|DRUG_1|MET_NA|APP_1|RES_1|REC_1|VEN_0|CL_63|NAT_mex|2021-10-08",
        "ID_CEC-22-9841|ST_2|CODE_15011|SX_M|RISK_3|AGE_40|SES_2|SCO_2|CD4_1|DRUG_1|MET_NA|APP_0|RES_1|REC_0|VEN_1|CL_63|NAT_mex|2022-12-12"
      ],
      "attributes":[
        "BULK"
      ]
    },
    {
      "source":1466,
      "target":1467,
      "directed":false,
      "length":0.012872,
      "support":0.0,
      "removed":false,
      "sequences":[
        "ID_CEC-21-5147|ST_2|CODE_15033|SX_M|RISK_3|AGE_22|SES_2|SCO_2|CD4_1|DRUG_0|MET_NA|APP_1|RES_1|REC_0|VEN_NA|CL_242|NAT_mex|2021-10-08",
        "ID_CEC-21-5240|ST_2|CODE_15013|SX_M|RISK_3|AGE_29|SES_2|SCO_2|CD4_1|DRUG_1|MET_NA|APP_1|RES_1|REC_0|VEN_1|CL_242|NAT_mex|2021-10-15"
      ],
      "attributes":[
        "BULK"
      ]
    },
    {
      "source":2275,
      "target":2276,
      "directed":false,
      "length":0.00105592,
      "support":0.0,
      "removed":false,
      "sequences":[
        "ID_CEC-21-5150|ST_1|CODE_09010|SX_M|RISK_3|AGE_22|SES_1|SCO_2|CD4_1|DRUG_0|MET_NA|APP_0|RES_1|REC_0|VEN_0|CL_678|NAT_mex|2021-10-08",
        "ID_CEC-21-5151|ST_2|CODE_15057|SX_M|RISK_3|AGE_33|SES_1|SCO_2|CD4_1|DRUG_0|MET_NA|APP_0|RES_1|REC_0|VEN_0|CL_678|NAT_mex|2021-10-08"
      ],
      "attributes":[
        "BULK"
      ]
    },
    {
      "source":2275,
      "target":2277,
      "directed":false,
      "length":0.00317536,
      "support":0.0,
      "removed":false,
      "sequences":[
        "ID_CEC-21-5150|ST_1|CODE_09010|SX_M|RISK_3|AGE_22|SES_1|SCO_2|CD4_1|DRUG_0|MET_NA|APP_0|RES_1|REC_0|VEN_0|CL_678|NAT_mex|2021-10-08",
        "ID_CEC-22-8361|ST_2|CODE_15037|SX_M|RISK_3|AGE_18|SES_2|SCO_2|CD4_2|DRUG_0|MET_NA|APP_1|RES_1|REC_0|VEN_1|CL_678|NAT_mex|2022-07-19"
      ],
      "attributes":[
        "BULK"
      ]
    },
    {
      "source":2276,
      "target":2277,
      "directed":false,
      "length":0.00317336,
      "support":0.0,
      "removed":false,
      "sequences":[
        "ID_CEC-21-5151|ST_2|CODE_15057|SX_M|RISK_3|AGE_33|SES_1|SCO_2|CD4_1|DRUG_0|MET_NA|APP_0|RES_1|REC_0|VEN_0|CL_678|NAT_mex|2021-10-08",
        "ID_CEC-22-8361|ST_2|CODE_15037|SX_M|RISK_3|AGE_18|SES_2|SCO_2|CD4_2|DRUG_0|MET_NA|APP_1|RES_1|REC_0|VEN_1|CL_678|NAT_mex|2022-07-19"
      ],
      "attributes":[
        "BULK"
      ]
    },
    {
      "source":351,
      "target":352,
      "directed":false,
      "length":0.0120923,
      "support":0.0,
      "removed":false,
      "sequences":[
        "ID_CEC-21-5159|ST_1|CODE_09003|SX_M|RISK_3|AGE_42|SES_2|SCO_3|CD4_1|DRUG_1|MET_NA|APP_1|RES_1|REC_0|VEN_1|CL_185|NAT_mex|2021-10-11",
        "ID_CEC-22-9870|ST_2|CODE_15122|SX_M|RISK_3|AGE_42|SES_1|SCO_2|CD4_1|DRUG_0|MET_NA|APP_1|RES_1|REC_0|VEN_0|CL_185|NAT_mex|2022-12-14"
      ],
      "attributes":[
        "BULK"
      ]
    },
    {
      "source":1741,
      "target":1743,
      "directed":false,
      "length":0.00851524,
      "support":0.0,
      "removed":false,
      "sequences":[
        "ID_CEC-21-5168|ST_1|CODE_09010|SX_M|RISK_3|AGE_32|SES_1|SCO_3|CD4_1|DRUG_1|MET_NA|APP_1|RES_2|REC_0|VEN_1|CL_666|NAT_mex|2021-10-11",
        "ID_CEC-22-8329|ST_1|CODE_09007|SX_M|RISK_3|AGE_36|SES_2|SCO_3|CD4_1|DRUG_1|MET_NA|APP_0|RES_2|REC_0|VEN_0|CL_666|NAT_mex|2022-07-15"
      ],
      "attributes":[
        "BULK"
      ]
    },
    {
      "source":1741,
      "target":1742,
      "directed":false,
      "length":0.00921991,
      "support":0.0,
      "removed":false,
      "sequences":[
        "ID_CEC-21-5168|ST_1|CODE_09010|SX_M|RISK_3|AGE_32|SES_1|SCO_3|CD4_1|DRUG_1|MET_NA|APP_1|RES_2|REC_0|VEN_1|CL_666|NAT_mex|2021-10-11",
        "ID_CEC-22-9548|ST_1|CODE_07106|SX_M|RISK_3|AGE_31|SES_2|SCO_3|CD4_1|DRUG_1|MET_NA|APP_1|RES_6|REC_0|VEN_1|CL_666|NAT_mex|2022-11-09"
      ],
      "attributes":[
        "BULK"
      ]
    },
    {
      "source":3132,
      "target":3133,
      "directed":false,
      "length":0.00282041,
      "support":0.0,
      "removed":false,
      "sequences":[
        "ID_CEC-21-5170|ST_2|CODE_15053|SX_M|RISK_3|AGE_23|SES_2|SCO_3|CD4_2|DRUG_1|MET_NA|APP_1|RES_1|REC_0|VEN_0|CL_1103|NAT_mex|2021-10-11",
        "ID_CEC-21-5270|ST_1|CODE_07106|SX_M|RISK_3|AGE_29|SES_2|SCO_2|CD4_2|DRUG_1|MET_NA|APP_1|RES_1|REC_1|VEN_0|CL_1103|NAT_mex|2021-10-19"
      ],
      "attributes":[
        "BULK"
      ]
    },
    {
      "source":363,
      "target":364,
      "directed":false,
      "length":0.00458888,
      "support":0.0,
      "removed":false,
      "sequences":[
        "ID_CEC-21-5171|ST_1|CODE_09010|SX_M|RISK_3|AGE_20|SES_2|SCO_2|CD4_3|DRUG_1|MET_NA|APP_1|RES_1|REC_0|VEN_0|CL_122|NAT_mex|2021-10-11",
        "ID_CEC-21-5554|ST_1|CODE_09006|SX_M|RISK_3|AGE_25|SES_1|SCO_3|CD4_1|DRUG_1|MET_NA|APP_0|RES_1|REC_0|VEN_0|CL_122|NAT_mex|2021-11-16"
      ],
      "attributes":[
        "BULK"
      ]
    },
    {
      "source":363,
      "target":365,
      "directed":false,
      "length":0.00672384,
      "support":0.0,
      "removed":false,
      "sequences":[
        "ID_CEC-21-5171|ST_1|CODE_09010|SX_M|RISK_3|AGE_20|SES_2|SCO_2|CD4_3|DRUG_1|MET_NA|APP_1|RES_1|REC_0|VEN_0|CL_122|NAT_mex|2021-10-11",
        "ID_CEC-22-7589|ST_1|CODE_09004|SX_M|RISK_3|AGE_28|SES_2|SCO_2|CD4_2|DRUG_1|MET_NA|APP_1|RES_1|REC_0|VEN_0|CL_122|NAT_mex|2022-05-19"
      ],
      "attributes":[
        "BULK"
      ]
    },
    {
      "source":363,
      "target":366,
      "directed":false,
      "length":0.00672078,
      "support":0.0,
      "removed":false,
      "sequences":[
        "ID_CEC-21-5171|ST_1|CODE_09010|SX_M|RISK_3|AGE_20|SES_2|SCO_2|CD4_3|DRUG_1|MET_NA|APP_1|RES_1|REC_0|VEN_0|CL_122|NAT_mex|2021-10-11",
        "ID_CEC-22-8085|ST_1|CODE_09004|SX_M|RISK_3|AGE_30|SES_1|SCO_3|CD4_2|DRUG_1|MET_NA|APP_1|RES_1|REC_1|VEN_0|CL_122|NAT_mex|2022-06-27"
      ],
      "attributes":[
        "BULK"
      ]
    },
    {
      "source":363,
      "target":367,
      "directed":false,
      "length":0.00814818,
      "support":0.0,
      "removed":false,
      "sequences":[
        "ID_CEC-21-5171|ST_1|CODE_09010|SX_M|RISK_3|AGE_20|SES_2|SCO_2|CD4_3|DRUG_1|MET_NA|APP_1|RES_1|REC_0|VEN_0|CL_122|NAT_mex|2021-10-11",
        "ID_CEC-22-9424|ST_1|CODE_09004|SX_M|RISK_3|AGE_21|SES_1|SCO_2|CD4_2|DRUG_0|MET_NA|APP_0|RES_1|REC_0|VEN_0|CL_122|NAT_mex|2022-10-27"
      ],
      "attributes":[
        "BULK"
      ]
    },
    {
      "source":3134,
      "target":3135,
      "directed":false,
      "length":0.00601695,
      "support":0.0,
      "removed":false,
      "sequences":[
        "ID_CEC-21-5176|ST_2|CODE_15020|SX_M|RISK_3|AGE_23|SES_2|SCO_2|CD4_2|DRUG_1|MET_NA|APP_1|RES_1|REC_0|VEN_1|CL_NA|NAT_mex|2021-10-11",
        "ID_CEC-22-8926|ST_1|CODE_07106|SX_M|RISK_3|AGE_18|SES_1|SCO_3|CD4_2|DRUG_1|MET_NA|APP_0|RES_1|REC_0|VEN_0|CL_NA|NAT_mex|2022-09-08"
      ],
      "attributes":[
        "BULK"
      ]
    },
    {
      "source":3136,
      "target":3137,
      "directed":false,
      "length":0.00672123,
      "support":0.0,
      "removed":false,
      "sequences":[
        "ID_CEC-21-5194|ST_2|CODE_15057|SX_M|RISK_3|AGE_23|SES_1|SCO_3|CD4_1|DRUG_0|MET_NA|APP_0|RES_1|REC_0|VEN_0|CL_1104|NAT_mex|2021-10-13",
        "ID_CEC-22-7456|ST_1|CODE_09003|SX_M|RISK_3|AGE_26|SES_2|SCO_2|CD4_2|DRUG_1|MET_NA|APP_1|RES_1|REC_0|VEN_1|CL_1104|NAT_mex|2022-05-10"
      ],
      "attributes":[
        "BULK"
      ]
    },
    {
      "source":308,
      "target":309,
      "directed":false,
      "length":0.000351718,
      "support":0.0,
      "removed":false,
      "sequences":[
        "ID_CEC-21-5198|ST_1|CODE_09012|SX_M|RISK_3|AGE_27|SES_2|SCO_2|CD4_2|DRUG_1|MET_NA|APP_0|RES_1|REC_1|VEN_0|CL_388|NAT_mex|2021-10-13",
        "ID_CEC-21-5233|ST_1|CODE_09008|SX_M|RISK_3|AGE_21|SES_1|SCO_1|CD4_2|DRUG_0|MET_NA|APP_1|RES_1|REC_0|VEN_0|CL_388|NAT_mex|2021-10-15"
      ],
      "attributes":[
        "BULK"
      ]
    },
    {
      "source":308,
      "target":310,
      "directed":false,
      "length":0.00636453,
      "support":0.0,
      "removed":false,
      "sequences":[
        "ID_CEC-21-5198|ST_1|CODE_09012|SX_M|RISK_3|AGE_27|SES_2|SCO_2|CD4_2|DRUG_1|MET_NA|APP_0|RES_1|REC_1|VEN_0|CL_388|NAT_mex|2021-10-13",
        "ID_CEC-22-6075|ST_1|CODE_09012|SX_M|RISK_3|AGE_30|SES_2|SCO_3|CD4_2|DRUG_1|MET_NA|APP_0|RES_1|REC_0|VEN_0|CL_388|NAT_mex|2022-01-11"
      ],
      "attributes":[
        "BULK"
      ]
    },
    {
      "source":308,
      "target":311,
      "directed":false,
      "length":0.00565444,
      "support":0.0,
      "removed":false,
      "sequences":[
        "ID_CEC-21-5198|ST_1|CODE_09012|SX_M|RISK_3|AGE_27|SES_2|SCO_2|CD4_2|DRUG_1|MET_NA|APP_0|RES_1|REC_1|VEN_0|CL_388|NAT_mex|2021-10-13",
        "ID_CEC-22-6832|ST_1|CODE_09008|SX_M|RISK_3|AGE_23|SES_1|SCO_2|CD4_2|DRUG_0|MET_NA|APP_0|RES_1|REC_0|VEN_0|CL_388|NAT_mex|2022-03-16"
      ],
      "attributes":[
        "BULK"
      ]
    },
    {
      "source":308,
      "target":312,
      "directed":false,
      "length":0.00211345,
      "support":0.0,
      "removed":false,
      "sequences":[
        "ID_CEC-21-5198|ST_1|CODE_09012|SX_M|RISK_3|AGE_27|SES_2|SCO_2|CD4_2|DRUG_1|MET_NA|APP_0|RES_1|REC_1|VEN_0|CL_388|NAT_mex|2021-10-13",
        "ID_CEC-22-7611|ST_1|CODE_09008|SX_M|RISK_2|AGE_42|SES_1|SCO_3|CD4_1|DRUG_1|MET_NA|APP_0|RES_1|REC_0|VEN_0|CL_388|NAT_mex|2022-05-20"
      ],
      "attributes":[
        "BULK"
      ]
    },
    {
      "source":308,
      "target":313,
      "directed":false,
      "length":0.00281886,
      "support":0.0,
      "removed":false,
      "sequences":[
        "ID_CEC-21-5198|ST_1|CODE_09012|SX_M|RISK_3|AGE_27|SES_2|SCO_2|CD4_2|DRUG_1|MET_NA|APP_0|RES_1|REC_1|VEN_0|CL_388|NAT_mex|2021-10-13",
        "ID_CEC-22-8162|ST_1|CODE_09008|SX_M|RISK_3|AGE_21|SES_1|SCO_2|CD4_2|DRUG_1|MET_NA|APP_1|RES_1|REC_0|VEN_0|CL_388|NAT_mex|2022-07-01"
      ],
      "attributes":[
        "BULK"
      ]
    },
    {
      "source":308,
      "target":314,
      "directed":false,
      "length":0.00494363,
      "support":0.0,
      "removed":false,
      "sequences":[
        "ID_CEC-21-5198|ST_1|CODE_09012|SX_M|RISK_3|AGE_27|SES_2|SCO_2|CD4_2|DRUG_1|MET_NA|APP_0|RES_1|REC_1|VEN_0|CL_388|NAT_mex|2021-10-13",
        "ID_CEC-22-9446|ST_1|CODE_09012|SX_M|RISK_3|AGE_18|SES_2|SCO_2|CD4_1|DRUG_1|MET_NA|APP_0|RES_1|REC_0|VEN_0|CL_388|NAT_mex|2022-10-28"
      ],
      "attributes":[
        "BULK"
      ]
    },
    {
      "source":3138,
      "target":3139,
      "directed":false,
      "length":0.00211289,
      "support":0.0,
      "removed":false,
      "sequences":[
        "ID_CEC-21-5210|ST_2|CODE_15020|SX_M|RISK_3|AGE_29|SES_2|SCO_3|CD4_2|DRUG_1|MET_NA|APP_1|RES_1|REC_0|VEN_1|CL_1105|NAT_mex|2021-10-14",
        "ID_CEC-21-5212|ST_1|CODE_09003|SX_M|RISK_3|AGE_27|SES_2|SCO_2|CD4_2|DRUG_1|MET_NA|APP_1|RES_1|REC_1|VEN_1|CL_1105|NAT_mex|2021-10-14"
      ],
      "attributes":[
        "BULK"
      ]
    },
    {
      "source":3140,
      "target":3141,
      "directed":false,
      "length":0.00246818,
      "support":0.0,
      "removed":false,
      "sequences":[
        "ID_CEC-21-5214|ST_1|CODE_09014|SX_M|RISK_3|AGE_26|SES_1|SCO_2|CD4_2|DRUG_1|MET_NA|APP_1|RES_1|REC_1|VEN_0|CL_569|NAT_mex|2021-10-14",
        "ID_CEC-21-5246|ST_1|CODE_09015|SX_M|RISK_3|AGE_33|SES_2|SCO_3|CD4_2|DRUG_1|MET_0|APP_1|RES_1|REC_0|VEN_0|CL_569|NAT_mex|2021-10-18"
      ],
      "attributes":[
        "BULK"
      ]
    },
    {
      "source":3142,
      "target":3143,
      "directed":false,
      "length":0.000704846,
      "support":0.0,
      "removed":false,
      "sequences":[
        "ID_CEC-21-5215|ST_1|CODE_09003|SX_M|RISK_NA|AGE_25|SES_NA|SCO_NA|CD4_2|DRUG_NA|MET_NA|APP_NA|RES_1|REC_1|VEN_NA|CL_1106|NAT_NA|2021-10-14",
        "ID_CEC-21-5842|ST_1|CODE_09003|SX_M|RISK_3|AGE_27|SES_2|SCO_2|CD4_2|DRUG_0|MET_NA|APP_0|RES_1|REC_0|VEN_0|CL_1106|NAT_mex|2021-12-07"
      ],
      "attributes":[
        "BULK"
      ]
    },
    {
      "source":3144,
      "target":3145,
      "directed":false,
      "length":0.00565408,
      "support":0.0,
      "removed":false,
      "sequences":[
        "ID_CEC-21-5224|ST_1|CODE_09012|SX_M|RISK_2|AGE_28|SES_1|SCO_3|CD4_1|DRUG_0|MET_NA|APP_0|RES_1|REC_0|VEN_0|CL_NA|NAT_mex|2021-10-13",
        "ID_CEC-21-5225|ST_1|CODE_09012|SX_M|RISK_2|AGE_29|SES_2|SCO_3|CD4_1|DRUG_1|MET_NA|APP_1|RES_1|REC_0|VEN_NA|CL_NA|NAT_mex|2021-10-13"
      ],
      "attributes":[
        "BULK"
      ]
    },
    {
      "source":514,
      "target":516,
      "directed":false,
      "length":0.00921748,
      "support":0.0,
      "removed":false,
      "sequences":[
        "ID_CEC-21-5226|ST_1|CODE_09007|SX_M|RISK_3|AGE_24|SES_1|SCO_2|CD4_1|DRUG_1|MET_NA|APP_0|RES_2|REC_0|VEN_NA|CL_207|NAT_mex|2021-10-13",
        "ID_CEC-22-7081|ST_1|CODE_09007|SX_M|RISK_3|AGE_26|SES_2|SCO_3|CD4_1|DRUG_0|MET_NA|APP_1|RES_1|REC_0|VEN_0|CL_207|NAT_mex|2022-04-06"
      ],
      "attributes":[
        "BULK"
      ]
    },
    {
      "source":3146,
      "target":3147,
      "directed":false,
      "length":0.0117374,
      "support":0.0,
      "removed":false,
      "sequences":[
        "ID_CEC-21-5228|ST_1|CODE_09011|SX_M|RISK_3|AGE_22|SES_2|SCO_2|CD4_2|DRUG_1|MET_NA|APP_1|RES_3|REC_0|VEN_0|CL_726|NAT_mex|2021-10-14",
        "ID_CEC-22-9761|ST_1|CODE_09005|SX_M|RISK_3|AGE_25|SES_1|SCO_2|CD4_2|DRUG_1|MET_NA|APP_1|RES_3|REC_1|VEN_1|CL_726|NAT_mex|2022-12-05"
      ],
      "attributes":[
        "BULK"
      ]
    },
    {
      "source":1756,
      "target":1757,
      "directed":false,
      "length":0.0,
      "support":0.0,
      "removed":false,
      "sequences":[
        "ID_CEC-21-5230|ST_1|CODE_09014|SX_M|RISK_3|AGE_37|SES_2|SCO_3|CD4_3|DRUG_1|MET_NA|APP_1|RES_1|REC_1|VEN_1|CL_679|NAT_mex|2021-10-15",
        "ID_CEC-22-6412|ST_2|CODE_15122|SX_M|RISK_3|AGE_23|SES_2|SCO_2|CD4_2|DRUG_1|MET_NA|APP_1|RES_1|REC_1|VEN_1|CL_679|NAT_mex|2022-02-09"
      ],
      "attributes":[
        "BULK"
      ]
    },
    {
      "source":1756,
      "target":1758,
      "directed":false,
      "length":0.00105792,
      "support":0.0,
      "removed":false,
      "sequences":[
        "ID_CEC-21-5230|ST_1|CODE_09014|SX_M|RISK_3|AGE_37|SES_2|SCO_3|CD4_3|DRUG_1|MET_NA|APP_1|RES_1|REC_1|VEN_1|CL_679|NAT_mex|2021-10-15",
        "ID_CEC-22-6566|ST_1|CODE_09007|SX_M|RISK_3|AGE_22|SES_2|SCO_2|CD4_2|DRUG_1|MET_NA|APP_1|RES_1|REC_1|VEN_1|CL_679|NAT_mex|2022-02-21"
      ],
      "attributes":[
        "BULK"
      ]
    },
    {
      "source":1756,
      "target":1759,
      "directed":false,
      "length":0.00105752,
      "support":0.0,
      "removed":false,
      "sequences":[
        "ID_CEC-21-5230|ST_1|CODE_09014|SX_M|RISK_3|AGE_37|SES_2|SCO_3|CD4_3|DRUG_1|MET_NA|APP_1|RES_1|REC_1|VEN_1|CL_679|NAT_mex|2021-10-15",
        "ID_CEC-22-9641|ST_1|CODE_09007|SX_M|RISK_3|AGE_20|SES_2|SCO_2|CD4_1|DRUG_0|MET_NA|APP_1|RES_1|REC_0|VEN_0|CL_679|NAT_mex|2022-11-22"
      ],
      "attributes":[
        "BULK"
      ]
    },
    {
      "source":309,
      "target":310,
      "directed":false,
      "length":0.00565673,
      "support":0.0,
      "removed":false,
      "sequences":[
        "ID_CEC-21-5233|ST_1|CODE_09008|SX_M|RISK_3|AGE_21|SES_1|SCO_1|CD4_2|DRUG_0|MET_NA|APP_1|RES_1|REC_0|VEN_0|CL_388|NAT_mex|2021-10-15",
        "ID_CEC-22-6075|ST_1|CODE_09012|SX_M|RISK_3|AGE_30|SES_2|SCO_3|CD4_2|DRUG_1|MET_NA|APP_0|RES_1|REC_0|VEN_0|CL_388|NAT_mex|2022-01-11"
      ],
      "attributes":[
        "BULK"
      ]
    },
    {
      "source":309,
      "target":311,
      "directed":false,
      "length":0.00494727,
      "support":0.0,
      "removed":false,
      "sequences":[
        "ID_CEC-21-5233|ST_1|CODE_09008|SX_M|RISK_3|AGE_21|SES_1|SCO_1|CD4_2|DRUG_0|MET_NA|APP_1|RES_1|REC_0|VEN_0|CL_388|NAT_mex|2021-10-15",
        "ID_CEC-22-6832|ST_1|CODE_09008|SX_M|RISK_3|AGE_23|SES_1|SCO_2|CD4_2|DRUG_0|MET_NA|APP_0|RES_1|REC_0|VEN_0|CL_388|NAT_mex|2022-03-16"
      ],
      "attributes":[
        "BULK"
      ]
    },
    {
      "source":309,
      "target":312,
      "directed":false,
      "length":0.00105641,
      "support":0.0,
      "removed":false,
      "sequences":[
        "ID_CEC-21-5233|ST_1|CODE_09008|SX_M|RISK_3|AGE_21|SES_1|SCO_1|CD4_2|DRUG_0|MET_NA|APP_1|RES_1|REC_0|VEN_0|CL_388|NAT_mex|2021-10-15",
        "ID_CEC-22-7611|ST_1|CODE_09008|SX_M|RISK_2|AGE_42|SES_1|SCO_3|CD4_1|DRUG_1|MET_NA|APP_0|RES_1|REC_0|VEN_0|CL_388|NAT_mex|2022-05-20"
      ],
      "attributes":[
        "BULK"
      ]
    },
    {
      "source":309,
      "target":313,
      "directed":false,
      "length":0.00211337,
      "support":0.0,
      "removed":false,
      "sequences":[
        "ID_CEC-21-5233|ST_1|CODE_09008|SX_M|RISK_3|AGE_21|SES_1|SCO_1|CD4_2|DRUG_0|MET_NA|APP_1|RES_1|REC_0|VEN_0|CL_388|NAT_mex|2021-10-15",
        "ID_CEC-22-8162|ST_1|CODE_09008|SX_M|RISK_3|AGE_21|SES_1|SCO_2|CD4_2|DRUG_1|MET_NA|APP_1|RES_1|REC_0|VEN_0|CL_388|NAT_mex|2022-07-01"
      ],
      "attributes":[
        "BULK"
      ]
    },
    {
      "source":309,
      "target":314,
      "directed":false,
      "length":0.00423687,
      "support":0.0,
      "removed":false,
      "sequences":[
        "ID_CEC-21-5233|ST_1|CODE_09008|SX_M|RISK_3|AGE_21|SES_1|SCO_1|CD4_2|DRUG_0|MET_NA|APP_1|RES_1|REC_0|VEN_0|CL_388|NAT_mex|2021-10-15",
        "ID_CEC-22-9446|ST_1|CODE_09012|SX_M|RISK_3|AGE_18|SES_2|SCO_2|CD4_1|DRUG_1|MET_NA|APP_0|RES_1|REC_0|VEN_0|CL_388|NAT_mex|2022-10-28"
      ],
      "attributes":[
        "BULK"
      ]
    },
    {
      "source":2278,
      "target":2280,
      "directed":false,
      "length":0.00176137,
      "support":0.0,
      "removed":false,
      "sequences":[
        "ID_CEC-21-5237|ST_1|CODE_09005|SX_M|RISK_3|AGE_29|SES_2|SCO_2|CD4_1|DRUG_0|MET_NA|APP_1|RES_1|REC_0|VEN_0|CL_1107|NAT_mex|2021-10-15",
        "ID_CEC-22-8553|ST_2|CODE_15104|SX_M|RISK_3|AGE_18|SES_1|SCO_2|CD4_1|DRUG_0|MET_NA|APP_NA|RES_1|REC_0|VEN_0|CL_1107|NAT_mex|2022-08-10"
      ],
      "attributes":[
        "BULK"
      ]
    },
    {
      "source":2278,
      "target":2279,
      "directed":false,
      "length":0.00317323,
      "support":0.0,
      "removed":false,
      "sequences":[
        "ID_CEC-21-5237|ST_1|CODE_09005|SX_M|RISK_3|AGE_29|SES_2|SCO_2|CD4_1|DRUG_0|MET_NA|APP_1|RES_1|REC_0|VEN_0|CL_1107|NAT_mex|2021-10-15",
        "ID_CEC-22-9227|ST_2|CODE_15104|SX_M|RISK_3|AGE_27|SES_2|SCO_2|CD4_1|DRUG_1|MET_NA|APP_0|RES_1|REC_0|VEN_0|CL_1107|NAT_mex|2022-10-06"
      ],
      "attributes":[
        "BULK"
      ]
    },
    {
      "source":1389,
      "target":1390,
      "directed":false,
      "length":0.0124346,
      "support":0.0,
      "removed":false,
      "sequences":[
        "ID_CEC-21-5238|ST_1|CODE_09005|SX_M|RISK_3|AGE_37|SES_2|SCO_3|CD4_1|DRUG_1|MET_0|APP_1|RES_2|REC_0|VEN_1|CL_454|NAT_mex|2021-10-15",
        "ID_CEC-22-8951|ST_2|CODE_15122|SX_M|RISK_3|AGE_24|SES_2|SCO_2|CD4_1|DRUG_0|MET_NA|APP_1|RES_2|REC_0|VEN_0|CL_454|NAT_mex|2022-09-12"
      ],
      "attributes":[
        "BULK"
      ]
    },
    {
      "source":2281,
      "target":2282,
      "directed":false,
      "length":0.0007041,
      "support":0.0,
      "removed":false,
      "sequences":[
        "ID_CEC-21-5242|ST_1|CODE_09011|SX_M|RISK_3|AGE_27|SES_2|SCO_3|CD4_2|DRUG_1|MET_NA|APP_0|RES_1|REC_0|VEN_1|CL_680|NAT_mex|2021-10-18",
        "ID_CEC-21-5279|ST_1|CODE_09007|SX_M|RISK_3|AGE_26|SES_1|SCO_2|CD4_2|DRUG_1|MET_NA|APP_1|RES_1|REC_0|VEN_1|CL_680|NAT_mex|2021-10-20"
      ],
      "attributes":[
        "BULK"
      ]
    },
    {
      "source":2281,
      "target":2283,
      "directed":false,
      "length":0.00317536,
      "support":0.0,
      "removed":false,
      "sequences":[
        "ID_CEC-21-5242|ST_1|CODE_09011|SX_M|RISK_3|AGE_27|SES_2|SCO_3|CD4_2|DRUG_1|MET_NA|APP_0|RES_1|REC_0|VEN_1|CL_680|NAT_mex|2021-10-18",
        "ID_CEC-21-5569|ST_2|CODE_15104|SX_M|RISK_NA|AGE_34|SES_NA|SCO_NA|CD4_1|DRUG_NA|MET_NA|APP_NA|RES_1|REC_0|VEN_NA|CL_680|NAT_NA|2021-11-17"
      ],
      "attributes":[
        "BULK"
      ]
    },
    {
      "source":3148,
      "target":3149,
      "directed":false,
      "length":0.00707924,
      "support":0.0,
      "removed":false,
      "sequences":[
        "ID_CEC-21-5248|ST_1|CODE_09016|SX_M|RISK_3|AGE_21|SES_2|SCO_2|CD4_2|DRUG_0|MET_NA|APP_1|RES_1|REC_0|VEN_0|CL_1108|NAT_mex|2021-10-18",
        "ID_CEC-22-8474|ST_1|CODE_09005|SX_M|RISK_3|AGE_35|SES_1|SCO_2|CD4_2|DRUG_1|MET_NA|APP_1|RES_1|REC_0|VEN_1|CL_1108|NAT_mex|2022-08-03"
      ],
      "attributes":[
        "BULK"
      ]
    },
    {
      "source":1206,
      "target":1207,
      "directed":false,
      "length":0.00708522,
      "support":0.0,
      "removed":false,
      "sequences":[
        "ID_CEC-21-5253|ST_1|CODE_09007|SX_M|RISK_3|AGE_21|SES_2|SCO_3|CD4_1|DRUG_0|MET_NA|APP_1|RES_1|REC_0|VEN_1|CL_97|NAT_mex|2021-10-18",
        "ID_CEC-22-7518|ST_1|CODE_09010|SX_M|RISK_3|AGE_20|SES_1|SCO_2|CD4_2|DRUG_1|MET_NA|APP_0|RES_1|REC_0|VEN_0|CL_97|NAT_mex|2022-05-16"
      ],
      "attributes":[
        "BULK"
      ]
    },
    {
      "source":1206,
      "target":1208,
      "directed":false,
      "length":0.00814809,
      "support":0.0,
      "removed":false,
      "sequences":[
        "ID_CEC-21-5253|ST_1|CODE_09007|SX_M|RISK_3|AGE_21|SES_2|SCO_3|CD4_1|DRUG_0|MET_NA|APP_1|RES_1|REC_0|VEN_1|CL_97|NAT_mex|2021-10-18",
        "ID_CEC-22-7519|ST_1|CODE_09010|SX_M|RISK_3|AGE_23|SES_2|SCO_2|CD4_1|DRUG_1|MET_NA|APP_0|RES_1|REC_0|VEN_NA|CL_97|NAT_mex|2022-05-16"
      ],
      "attributes":[
        "BULK"
      ]
    },
    {
      "source":627,
      "target":628,
      "directed":false,
      "length":0.00956955,
      "support":0.0,
      "removed":false,
      "sequences":[
        "ID_CEC-21-5254|ST_1|CODE_09005|SX_M|RISK_3|AGE_22|SES_2|SCO_2|CD4_2|DRUG_0|MET_NA|APP_0|RES_1|REC_0|VEN_0|CL_389|NAT_mex|2021-10-18",
        "ID_CEC-21-5415|ST_2|CODE_15121|SX_M|RISK_3|AGE_33|SES_2|SCO_2|CD4_1|DRUG_1|MET_NA|APP_1|RES_1|REC_0|VEN_1|CL_389|NAT_mex|2021-11-01"
      ],
      "attributes":[
        "BULK"
      ]
    },
    {
      "source":627,
      "target":629,
      "directed":false,
      "length":0.0124374,
      "support":0.0,
      "removed":false,
      "sequences":[
        "ID_CEC-21-5254|ST_1|CODE_09005|SX_M|RISK_3|AGE_22|SES_2|SCO_2|CD4_2|DRUG_0|MET_NA|APP_0|RES_1|REC_0|VEN_0|CL_389|NAT_mex|2021-10-18",
        "ID_CEC-22-7147|ST_2|CODE_15020|SX_M|RISK_3|AGE_20|SES_2|SCO_2|CD4_1|DRUG_1|MET_NA|APP_1|RES_1|REC_0|VEN_0|CL_389|NAT_mex|2022-04-12"
      ],
      "attributes":[
        "BULK"
      ]
    },
    {
      "source":2284,
      "target":2285,
      "directed":false,
      "length":0.00176093,
      "support":0.0,
      "removed":false,
      "sequences":[
        "ID_CEC-21-5267|ST_1|CODE_09012|SX_M|RISK_3|AGE_23|SES_2|SCO_2|CD4_2|DRUG_1|MET_NA|APP_1|RES_4|REC_0|VEN_0|CL_681|NAT_mex|2021-10-19",
        "ID_CEC-21-5493|ST_1|CODE_09007|SX_M|RISK_3|AGE_19|SES_1|SCO_2|CD4_2|DRUG_NA|MET_NA|APP_1|RES_4|REC_0|VEN_0|CL_681|NAT_mex|2021-11-08"
      ],
      "attributes":[
        "BULK"
      ]
    },
    {
      "source":2284,
      "target":2286,
      "directed":false,
      "length":0.0014088,
      "support":0.0,
      "removed":false,
      "sequences":[
        "ID_CEC-21-5267|ST_1|CODE_09012|SX_M|RISK_3|AGE_23|SES_2|SCO_2|CD4_2|DRUG_1|MET_NA|APP_1|RES_4|REC_0|VEN_0|CL_681|NAT_mex|2021-10-19",
        "ID_CEC-21-5844|ST_1|CODE_09012|SX_M|RISK_3|AGE_30|SES_1|SCO_3|CD4_2|DRUG_1|MET_NA|APP_1|RES_4|REC_1|VEN_1|CL_681|NAT_mex|2021-12-07"
      ],
      "attributes":[
        "BULK"
      ]
    },
    {
      "source":1234,
      "target":1230,
      "directed":false,
      "length":0.00105567,
      "support":0.0,
      "removed":false,
      "sequences":[
        "ID_CEC-21-5268|ST_2|CODE_15031|SX_M|RISK_3|AGE_24|SES_1|SCO_2|CD4_2|DRUG_1|MET_NA|APP_1|RES_1|REC_0|VEN_1|CL_151|NAT_mex|2021-10-19",
        "ID_CEC-22-6995|ST_1|CODE_07106|SX_M|RISK_3|AGE_23|SES_1|SCO_3|CD4_1|DRUG_1|MET_NA|APP_1|RES_1|REC_0|VEN_NA|CL_151|NAT_mex|2022-03-30"
      ],
      "attributes":[
        "BULK"
      ]
    },
    {
      "source":2282,
      "target":2283,
      "directed":false,
      "length":0.00211596,
      "support":0.0,
      "removed":false,
      "sequences":[
        "ID_CEC-21-5279|ST_1|CODE_09007|SX_M|RISK_3|AGE_26|SES_1|SCO_2|CD4_2|DRUG_1|MET_NA|APP_1|RES_1|REC_0|VEN_1|CL_680|NAT_mex|2021-10-20",
        "ID_CEC-21-5569|ST_2|CODE_15104|SX_M|RISK_NA|AGE_34|SES_NA|SCO_NA|CD4_1|DRUG_NA|MET_NA|APP_NA|RES_1|REC_0|VEN_NA|CL_680|NAT_NA|2021-11-17"
      ],
      "attributes":[
        "BULK"
      ]
    },
    {
      "source":2089,
      "target":2090,
      "directed":false,
      "length":0.00672117,
      "support":0.0,
      "removed":false,
      "sequences":[
        "ID_CEC-21-5280|ST_1|CODE_09007|SX_M|RISK_3|AGE_21|SES_2|SCO_2|CD4_2|DRUG_1|MET_NA|APP_NA|RES_1|REC_0|VEN_0|CL_562|NAT_mex|2021-10-20",
        "ID_CEC-22-9386|ST_1|CODE_09007|SX_M|RISK_NA|AGE_26|SES_NA|SCO_NA|CD4_1|DRUG_NA|MET_NA|APP_NA|RES_1|REC_0|VEN_NA|CL_562|NAT_NA|2022-10-24"
      ],
      "attributes":[
        "BULK"
      ]
    },
    {
      "source":1328,
      "target":1329,
      "directed":false,
      "length":0.00140867,
      "support":0.0,
      "removed":false,
      "sequences":[
        "ID_CEC-21-5287|ST_1|CODE_09007|SX_M|RISK_3|AGE_28|SES_2|SCO_2|CD4_1|DRUG_1|MET_NA|APP_1|RES_1|REC_0|VEN_0|CL_46|NAT_mex|2021-10-20",
        "ID_CEC-21-5288|ST_2|CODE_15070|SX_M|RISK_3|AGE_25|SES_1|SCO_2|CD4_1|DRUG_1|MET_NA|APP_0|RES_1|REC_0|VEN_0|CL_46|NAT_NA|2021-10-20"
      ],
      "attributes":[
        "BULK"
      ]
    },
    {
      "source":1907,
      "target":1908,
      "directed":false,
      "length":0.0106619,
      "support":0.0,
      "removed":false,
      "sequences":[
        "ID_CEC-21-5289|ST_2|CODE_15099|SX_M|RISK_3|AGE_34|SES_1|SCO_2|CD4_2|DRUG_1|MET_NA|APP_1|RES_6|REC_1|VEN_0|CL_459|NAT_mex|2021-10-20",
        "ID_CEC-22-7728|ST_1|CODE_09013|SX_M|RISK_3|AGE_29|SES_2|SCO_3|CD4_2|DRUG_1|MET_NA|APP_0|RES_6|REC_0|VEN_0|CL_459|NAT_mex|2022-05-30"
      ],
      "attributes":[
        "BULK"
      ]
    },
    {
      "source":1662,
      "target":1663,
      "directed":false,
      "length":0.00815161,
      "support":0.0,
      "removed":false,
      "sequences":[
        "ID_CEC-21-5296|ST_2|CODE_15109|SX_M|RISK_3|AGE_35|SES_2|SCO_3|CD4_1|DRUG_1|MET_NA|APP_0|RES_2|REC_0|VEN_NA|CL_499|NAT_mex|2021-10-20",
        "ID_CEC-22-8844|ST_1|CODE_09008|SX_F|RISK_1|AGE_21|SES_2|SCO_2|CD4_1|DRUG_1|MET_NA|APP_1|RES_2|REC_0|VEN_1|CL_499|NAT_mex|2022-08-31"
      ],
      "attributes":[
        "BULK"
      ]
    },
    {
      "source":2273,
      "target":2274,
      "directed":false,
      "length":0.00317469,
      "support":0.0,
      "removed":false,
      "sequences":[
        "ID_CEC-21-5297|ST_2|CODE_15013|SX_M|RISK_3|AGE_26|SES_1|SCO_3|CD4_2|DRUG_0|MET_NA|APP_0|RES_1|REC_0|VEN_1|CL_677|NAT_mex|2021-10-20",
        "ID_CEC-22-7060|ST_2|CODE_15013|SX_M|RISK_3|AGE_23|SES_1|SCO_3|CD4_2|DRUG_0|MET_NA|APP_0|RES_1|REC_0|VEN_0|CL_677|NAT_mex|2022-04-04"
      ],
      "attributes":[
        "BULK"
      ]
    },
    {
      "source":410,
      "target":411,
      "directed":false,
      "length":0.0124375,
      "support":0.0,
      "removed":false,
      "sequences":[
        "ID_CEC-21-5300|ST_1|CODE_07106|SX_M|RISK_NA|AGE_28|SES_NA|SCO_NA|CD4_2|DRUG_NA|MET_NA|APP_NA|RES_1|REC_0|VEN_NA|CL_149|NAT_mex|2021-10-21",
        "ID_CEC-22-6925|ST_1|CODE_09011|SX_M|RISK_3|AGE_31|SES_2|SCO_2|CD4_2|DRUG_1|MET_NA|APP_1|RES_1|REC_0|VEN_1|CL_149|NAT_mex|2022-03-24"
      ],
      "attributes":[
        "BULK"
      ]
    },
    {
      "source":410,
      "target":412,
      "directed":false,
      "length":0.00671976,
      "support":0.0,
      "removed":false,
      "sequences":[
        "ID_CEC-21-5300|ST_1|CODE_07106|SX_M|RISK_NA|AGE_28|SES_NA|SCO_NA|CD4_2|DRUG_NA|MET_NA|APP_NA|RES_1|REC_0|VEN_NA|CL_149|NAT_mex|2021-10-21",
        "ID_CEC-22-7552|ST_1|CODE_09006|SX_M|RISK_3|AGE_28|SES_2|SCO_2|CD4_1|DRUG_1|MET_NA|APP_0|RES_1|REC_0|VEN_0|CL_149|NAT_mex|2022-05-16"
      ],
      "attributes":[
        "BULK"
      ]
    },
    {
      "source":410,
      "target":415,
      "directed":false,
      "length":0.0124359,
      "support":0.0,
      "removed":false,
      "sequences":[
        "ID_CEC-21-5300|ST_1|CODE_07106|SX_M|RISK_NA|AGE_28|SES_NA|SCO_NA|CD4_2|DRUG_NA|MET_NA|APP_NA|RES_1|REC_0|VEN_NA|CL_149|NAT_mex|2021-10-21",
        "ID_CEC-22-9881|ST_1|CODE_09003|SX_M|RISK_3|AGE_26|SES_1|SCO_3|CD4_1|DRUG_1|MET_NA|APP_1|RES_1|REC_0|VEN_0|CL_149|NAT_mex|2022-12-15"
      ],
      "attributes":[
        "BULK"
      ]
    },
    {
      "source":3150,
      "target":3151,
      "directed":false,
      "length":0.009941,
      "support":0.0,
      "removed":false,
      "sequences":[
        "ID_CEC-21-5301|ST_1|CODE_09012|SX_M|RISK_3|AGE_28|SES_1|SCO_2|CD4_1|DRUG_1|MET_NA|APP_0|RES_1|REC_0|VEN_0|CL_1109|NAT_mex|2021-10-21",
        "ID_CEC-22-7842|ST_1|CODE_09012|SX_M|RISK_3|AGE_50|SES_1|SCO_2|CD4_1|DRUG_1|MET_NA|APP_0|RES_1|REC_0|VEN_1|CL_1109|NAT_mex|2022-06-06"
      ],
      "attributes":[
        "BULK"
      ]
    },
    {
      "source":179,
      "target":175,
      "directed":false,
      "length":0.0088678,
      "support":0.0,
      "removed":false,
      "sequences":[
        "ID_CEC-21-5302|ST_1|CODE_09007|SX_M|RISK_3|AGE_20|SES_2|SCO_2|CD4_2|DRUG_1|MET_NA|APP_1|RES_1|REC_0|VEN_0|CL_109|NAT_mex|2021-10-21",
        "ID_CEC-22-6279|ST_2|CODE_15058|SX_M|RISK_3|AGE_27|SES_1|SCO_2|CD4_3|DRUG_1|MET_NA|APP_1|RES_1|REC_0|VEN_1|CL_109|NAT_mex|2022-01-28"
      ],
      "attributes":[
        "BULK"
      ]
    },
    {
      "source":179,
      "target":180,
      "directed":false,
      "length":0.0113728,
      "support":0.0,
      "removed":false,
      "sequences":[
        "ID_CEC-21-5302|ST_1|CODE_09007|SX_M|RISK_3|AGE_20|SES_2|SCO_2|CD4_2|DRUG_1|MET_NA|APP_1|RES_1|REC_0|VEN_0|CL_109|NAT_mex|2021-10-21",
        "ID_CEC-22-7824|ST_2|CODE_15058|SX_M|RISK_3|AGE_51|SES_2|SCO_2|CD4_2|DRUG_1|MET_NA|APP_1|RES_1|REC_0|VEN_0|CL_109|NAT_mex|2022-06-03"
      ],
      "attributes":[
        "BULK"
      ]
    },
    {
      "source":179,
      "target":181,
      "directed":false,
      "length":0.0117276,
      "support":0.0,
      "removed":false,
      "sequences":[
        "ID_CEC-21-5302|ST_1|CODE_09007|SX_M|RISK_3|AGE_20|SES_2|SCO_2|CD4_2|DRUG_1|MET_NA|APP_1|RES_1|REC_0|VEN_0|CL_109|NAT_mex|2021-10-21",
        "ID_CEC-22-8674|ST_1|CODE_09007|SX_M|RISK_3|AGE_25|SES_2|SCO_2|CD4_2|DRUG_1|MET_NA|APP_1|RES_1|REC_1|VEN_1|CL_109|NAT_mex|2022-08-18"
      ],
      "attributes":[
        "BULK"
      ]
    },
    {
      "source":179,
      "target":177,
      "directed":false,
      "length":0.00850591,
      "support":0.0,
      "removed":false,
      "sequences":[
        "ID_CEC-21-5302|ST_1|CODE_09007|SX_M|RISK_3|AGE_20|SES_2|SCO_2|CD4_2|DRUG_1|MET_NA|APP_1|RES_1|REC_0|VEN_0|CL_109|NAT_mex|2021-10-21",
        "ID_CEC-22-8739|ST_1|CODE_07106|SX_M|RISK_3|AGE_30|SES_2|SCO_3|CD4_2|DRUG_1|MET_NA|APP_0|RES_1|REC_0|VEN_0|CL_109|NAT_mex|2022-08-24"
      ],
      "attributes":[
        "BULK"
      ]
    },
    {
      "source":179,
      "target":182,
      "directed":false,
      "length":0.0117293,
      "support":0.0,
      "removed":false,
      "sequences":[
        "ID_CEC-21-5302|ST_1|CODE_09007|SX_M|RISK_3|AGE_20|SES_2|SCO_2|CD4_2|DRUG_1|MET_NA|APP_1|RES_1|REC_0|VEN_0|CL_109|NAT_mex|2021-10-21",
        "ID_CEC-22-8831|ST_1|CODE_09007|SX_M|RISK_3|AGE_20|SES_2|SCO_2|CD4_2|DRUG_1|MET_NA|APP_1|RES_1|REC_0|VEN_1|CL_109|NAT_mex|2022-09-01"
      ],
      "attributes":[
        "BULK"
      ]
    },
    {
      "source":179,
      "target":178,
      "directed":false,
      "length":0.00707792,
      "support":0.0,
      "removed":false,
      "sequences":[
        "ID_CEC-21-5302|ST_1|CODE_09007|SX_M|RISK_3|AGE_20|SES_2|SCO_2|CD4_2|DRUG_1|MET_NA|APP_1|RES_1|REC_0|VEN_0|CL_109|NAT_mex|2021-10-21",
        "ID_CEC-22-9756|ST_1|CODE_09007|SX_M|RISK_3|AGE_29|SES_1|SCO_2|CD4_2|DRUG_0|MET_NA|APP_1|RES_1|REC_0|VEN_1|CL_109|NAT_mex|2022-12-05"
      ],
      "attributes":[
        "BULK"
      ]
    },
    {
      "source":1070,
      "target":1071,
      "directed":false,
      "length":0.00960056,
      "support":0.0,
      "removed":false,
      "sequences":[
        "ID_CEC-21-5311|ST_1|CODE_09011|SX_M|RISK_3|AGE_31|SES_2|SCO_3|CD4_2|DRUG_1|MET_NA|APP_1|RES_1|REC_0|VEN_0|CL_403|NAT_mex|2021-10-21",
        "ID_CEC-22-7149|ST_1|CODE_09010|SX_M|RISK_3|AGE_32|SES_2|SCO_2|CD4_1|DRUG_1|MET_NA|APP_1|RES_1|REC_0|VEN_1|CL_403|NAT_mex|2022-04-12"
      ],
      "attributes":[
        "BULK"
      ]
    },
    {
      "source":1070,
      "target":1072,
      "directed":false,
      "length":0.00601624,
      "support":0.0,
      "removed":false,
      "sequences":[
        "ID_CEC-21-5311|ST_1|CODE_09011|SX_M|RISK_3|AGE_31|SES_2|SCO_3|CD4_2|DRUG_1|MET_NA|APP_1|RES_1|REC_0|VEN_0|CL_403|NAT_mex|2021-10-21",
        "ID_CEC-22-8427|ST_1|CODE_09007|SX_M|RISK_3|AGE_24|SES_1|SCO_2|CD4_2|DRUG_1|MET_NA|APP_1|RES_1|REC_0|VEN_1|CL_403|NAT_mex|2022-08-01"
      ],
      "attributes":[
        "BULK"
      ]
    },
    {
      "source":1070,
      "target":1073,
      "directed":false,
      "length":0.00995342,
      "support":0.0,
      "removed":false,
      "sequences":[
        "ID_CEC-21-5311|ST_1|CODE_09011|SX_M|RISK_3|AGE_31|SES_2|SCO_3|CD4_2|DRUG_1|MET_NA|APP_1|RES_1|REC_0|VEN_0|CL_403|NAT_mex|2021-10-21",
        "ID_CEC-22-9278|ST_2|CODE_15013|SX_M|RISK_3|AGE_20|SES_2|SCO_2|CD4_1|DRUG_0|MET_NA|APP_0|RES_1|REC_0|VEN_0|CL_403|NAT_mex|2022-10-12"
      ],
      "attributes":[
        "BULK"
      ]
    },
    {
      "source":1070,
      "target":1074,
      "directed":false,
      "length":0.00566802,
      "support":0.0,
      "removed":false,
      "sequences":[
        "ID_CEC-21-5311|ST_1|CODE_09011|SX_M|RISK_3|AGE_31|SES_2|SCO_3|CD4_2|DRUG_1|MET_NA|APP_1|RES_1|REC_0|VEN_0|CL_403|NAT_mex|2021-10-21",
        "ID_CEC-22-9297|ST_1|CODE_09007|SX_M|RISK_3|AGE_28|SES_2|SCO_2|CD4_2|DRUG_1|MET_NA|APP_1|RES_1|REC_0|VEN_0|CL_403|NAT_mex|2022-10-13"
      ],
      "attributes":[
        "BULK"
      ]
    },
    {
      "source":1473,
      "target":1474,
      "directed":false,
      "length":0.00388488,
      "support":0.0,
      "removed":false,
      "sequences":[
        "ID_CEC-21-5316|ST_1|CODE_09015|SX_M|RISK_3|AGE_19|SES_2|SCO_2|CD4_1|DRUG_1|MET_NA|APP_1|RES_2|REC_0|VEN_NA|CL_338|NAT_mex|2021-10-22",
        "ID_CEC-22-9795|ST_1|CODE_09005|SX_M|RISK_3|AGE_19|SES_2|SCO_2|CD4_1|DRUG_1|MET_NA|APP_0|RES_2|REC_0|VEN_0|CL_338|NAT_mex|2022-12-07"
      ],
      "attributes":[
        "BULK"
      ]
    },
    {
      "source":3153,
      "target":3152,
      "directed":false,
      "length":0.0102979,
      "support":0.0,
      "removed":false,
      "sequences":[
        "ID_CEC-21-5319|ST_1|CODE_09014|SX_M|RISK_3|AGE_30|SES_2|SCO_3|CD4_1|DRUG_0|MET_NA|APP_0|RES_1|REC_0|VEN_0|CL_682|NAT_mex|2021-10-22",
        "ID_CEC-21-5369|ST_2|CODE_15002|SX_M|RISK_3|AGE_26|SES_2|SCO_3|CD4_1|DRUG_1|MET_NA|APP_1|RES_1|REC_0|VEN_0|CL_682|NAT_mex|2021-10-27"
      ],
      "attributes":[
        "BULK"
      ]
    },
    {
      "source":115,
      "target":117,
      "directed":false,
      "length":0.012468,
      "support":0.0,
      "removed":false,
      "sequences":[
        "ID_CEC-21-5320|ST_2|CODE_15108|SX_M|RISK_3|AGE_21|SES_2|SCO_2|CD4_1|DRUG_0|MET_NA|APP_0|RES_1|REC_0|VEN_0|CL_75|NAT_mex|2021-10-22",
        "ID_CEC-22-6144|ST_2|CODE_15109|SX_M|RISK_3|AGE_25|SES_2|SCO_2|CD4_1|DRUG_1|MET_NA|APP_1|RES_1|REC_0|VEN_1|CL_75|NAT_mex|2022-01-17"
      ],
      "attributes":[
        "BULK"
      ]
    },
    {
      "source":115,
      "target":118,
      "directed":false,
      "length":0.0110015,
      "support":0.0,
      "removed":false,
      "sequences":[
        "ID_CEC-21-5320|ST_2|CODE_15108|SX_M|RISK_3|AGE_21|SES_2|SCO_2|CD4_1|DRUG_0|MET_NA|APP_0|RES_1|REC_0|VEN_0|CL_75|NAT_mex|2021-10-22",
        "ID_CEC-22-6626|ST_2|CODE_15081|SX_M|RISK_3|AGE_27|SES_1|SCO_2|CD4_1|DRUG_0|MET_NA|APP_1|RES_1|REC_0|VEN_1|CL_75|NAT_mex|2022-02-28"
      ],
      "attributes":[
        "BULK"
      ]
    },
    {
      "source":3154,
      "target":3155,
      "directed":false,
      "length":0.00850976,
      "support":0.0,
      "removed":false,
      "sequences":[
        "ID_CEC-21-5328|ST_1|CODE_09007|SX_M|RISK_3|AGE_49|SES_2|SCO_2|CD4_1|DRUG_1|MET_NA|APP_1|RES_1|REC_0|VEN_0|CL_1286|NAT_mex|2021-10-25",
        "ID_CEC-22-9687|ST_2|CODE_15109|SX_M|RISK_3|AGE_29|SES_2|SCO_2|CD4_2|DRUG_1|MET_NA|APP_0|RES_1|REC_0|VEN_0|CL_1286|NAT_mex|2022-11-28"
      ],
      "attributes":[
        "BULK"
      ]
    },
    {
      "source":949,
      "target":951,
      "directed":false,
      "length":0.00105602,
      "support":0.0,
      "removed":false,
      "sequences":[
        "ID_CEC-21-5329|ST_2|CODE_15025|SX_M|RISK_2|AGE_45|SES_1|SCO_2|CD4_1|DRUG_1|MET_NA|APP_0|RES_1|REC_0|VEN_0|CL_356|NAT_mex|2021-10-25",
        "ID_CEC-22-7087|ST_1|CODE_09011|SX_FT|RISK_4|AGE_41|SES_1|SCO_1|CD4_1|DRUG_1|MET_NA|APP_1|RES_1|REC_0|VEN_1|CL_356|NAT_mex|2022-04-06"
      ],
      "attributes":[
        "BULK"
      ]
    },
    {
      "source":949,
      "target":952,
      "directed":false,
      "length":0.00636369,
      "support":0.0,
      "removed":false,
      "sequences":[
        "ID_CEC-21-5329|ST_2|CODE_15025|SX_M|RISK_2|AGE_45|SES_1|SCO_2|CD4_1|DRUG_1|MET_NA|APP_0|RES_1|REC_0|VEN_0|CL_356|NAT_mex|2021-10-25",
        "ID_CEC-22-7321|ST_2|CODE_15122|SX_M|RISK_3|AGE_36|SES_1|SCO_2|CD4_1|DRUG_1|MET_NA|APP_1|RES_1|REC_0|VEN_1|CL_356|NAT_mex|2022-04-28"
      ],
      "attributes":[
        "BULK"
      ]
    },
    {
      "source":1252,
      "target":1250,
      "directed":false,
      "length":0.0128053,
      "support":0.0,
      "removed":false,
      "sequences":[
        "ID_CEC-21-5334|ST_1|CODE_07106|SX_M|RISK_3|AGE_23|SES_2|SCO_2|CD4_2|DRUG_1|MET_NA|APP_1|RES_2|REC_0|VEN_1|CL_422|NAT_mex|2021-10-25",
        "ID_CEC-21-5866|ST_1|CODE_09016|SX_M|RISK_3|AGE_29|SES_2|SCO_2|CD4_1|DRUG_0|MET_NA|APP_0|RES_1|REC_0|VEN_1|CL_422|NAT_mex|2021-12-08"
      ],
      "attributes":[
        "BULK"
      ]
    },
    {
      "source":1252,
      "target":1253,
      "directed":false,
      "length":0.00923038,
      "support":0.0,
      "removed":false,
      "sequences":[
        "ID_CEC-21-5334|ST_1|CODE_07106|SX_M|RISK_3|AGE_23|SES_2|SCO_2|CD4_2|DRUG_1|MET_NA|APP_1|RES_2|REC_0|VEN_1|CL_422|NAT_mex|2021-10-25",
        "ID_CEC-22-8224|ST_1|CODE_09011|SX_M|RISK_3|AGE_24|SES_1|SCO_2|CD4_1|DRUG_0|MET_NA|APP_1|RES_2|REC_0|VEN_0|CL_422|NAT_mex|2022-07-07"
      ],
      "attributes":[
        "BULK"
      ]
    },
    {
      "source":681,
      "target":682,
      "directed":false,
      "length":0.00424033,
      "support":0.0,
      "removed":false,
      "sequences":[
        "ID_CEC-21-5337|ST_1|CODE_09007|SX_M|RISK_3|AGE_25|SES_2|SCO_2|CD4_2|DRUG_1|MET_NA|APP_1|RES_2|REC_0|VEN_1|CL_394|NAT_mex|2021-10-25",
        "ID_CEC-21-5403|ST_1|CODE_09007|SX_M|RISK_3|AGE_25|SES_1|SCO_2|CD4_1|DRUG_1|MET_NA|APP_1|RES_2|REC_0|VEN_1|CL_394|NAT_mex|2021-10-28"
      ],
      "attributes":[
        "BULK"
      ]
    },
    {
      "source":681,
      "target":683,
      "directed":false,
      "length":0.00887319,
      "support":0.0,
      "removed":false,
      "sequences":[
        "ID_CEC-21-5337|ST_1|CODE_09007|SX_M|RISK_3|AGE_25|SES_2|SCO_2|CD4_2|DRUG_1|MET_NA|APP_1|RES_2|REC_0|VEN_1|CL_394|NAT_mex|2021-10-25",
        "ID_CEC-21-5479|ST_1|CODE_09007|SX_M|RISK_NA|AGE_25|SES_1|SCO_2|CD4_3|DRUG_NA|MET_NA|APP_0|RES_2|REC_0|VEN_1|CL_394|NAT_mex|2021-11-08"
      ],
      "attributes":[
        "BULK"
      ]
    },
    {
      "source":681,
      "target":684,
      "directed":false,
      "length":0.00495047,
      "support":0.0,
      "removed":false,
      "sequences":[
        "ID_CEC-21-5337|ST_1|CODE_09007|SX_M|RISK_3|AGE_25|SES_2|SCO_2|CD4_2|DRUG_1|MET_NA|APP_1|RES_2|REC_0|VEN_1|CL_394|NAT_mex|2021-10-25",
        "ID_CEC-21-5928|ST_1|CODE_09005|SX_M|RISK_3|AGE_33|SES_2|SCO_2|CD4_2|DRUG_0|MET_NA|APP_1|RES_2|REC_1|VEN_0|CL_394|NAT_mex|2021-12-14"
      ],
      "attributes":[
        "BULK"
      ]
    },
    {
      "source":681,
      "target":685,
      "directed":false,
      "length":0.00601674,
      "support":0.0,
      "removed":false,
      "sequences":[
        "ID_CEC-21-5337|ST_1|CODE_09007|SX_M|RISK_3|AGE_25|SES_2|SCO_2|CD4_2|DRUG_1|MET_NA|APP_1|RES_2|REC_0|VEN_1|CL_394|NAT_mex|2021-10-25",
        "ID_CEC-22-8682|ST_1|CODE_09008|SX_M|RISK_3|AGE_46|SES_1|SCO_2|CD4_2|DRUG_0|MET_NA|APP_0|RES_2|REC_0|VEN_0|CL_394|NAT_mex|2022-08-19"
      ],
      "attributes":[
        "BULK"
      ]
    },
    {
      "source":3156,
      "target":3157,
      "directed":false,
      "length":0.0128282,
      "support":0.0,
      "removed":false,
      "sequences":[
        "ID_CEC-21-5342|ST_2|CODE_15033|SX_M|RISK_3|AGE_26|SES_2|SCO_3|CD4_3|DRUG_0|MET_NA|APP_1|RES_1|REC_1|VEN_1|CL_1110|NAT_mex|2021-10-26",
        "ID_CEC-22-7089|ST_2|CODE_15035|SX_M|RISK_3|AGE_31|SES_2|SCO_3|CD4_3|DRUG_1|MET_NA|APP_1|RES_1|REC_1|VEN_0|CL_1110|NAT_mex|2022-04-06"
      ],
      "attributes":[
        "BULK"
      ]
    },
    {
      "source":956,
      "target":957,
      "directed":false,
      "length":0.00140813,
      "support":0.0,
      "removed":false,
      "sequences":[
        "ID_CEC-21-5347|ST_2|CODE_15070|SX_M|RISK_3|AGE_22|SES_1|SCO_2|CD4_2|DRUG_1|MET_NA|APP_1|RES_1|REC_0|VEN_NA|CL_308|NAT_mex|2021-10-26",
        "ID_CEC-21-5348|ST_1|CODE_09007|SX_M|RISK_NA|AGE_26|SES_NA|SCO_NA|CD4_2|DRUG_NA|MET_NA|APP_NA|RES_1|REC_0|VEN_NA|CL_308|NAT_NA|2021-10-26"
      ],
      "attributes":[
        "BULK"
      ]
    },
    {
      "source":956,
      "target":958,
      "directed":false,
      "length":0.0138773,
      "support":0.0,
      "removed":false,
      "sequences":[
        "ID_CEC-21-5347|ST_2|CODE_15070|SX_M|RISK_3|AGE_22|SES_1|SCO_2|CD4_2|DRUG_1|MET_NA|APP_1|RES_1|REC_0|VEN_NA|CL_308|NAT_mex|2021-10-26",
        "ID_CEC-22-6690|ST_1|CODE_09005|SX_M|RISK_3|AGE_32|SES_1|SCO_3|CD4_1|DRUG_1|MET_NA|APP_0|RES_5|REC_0|VEN_1|CL_308|NAT_mex|2022-03-04"
      ],
      "attributes":[
        "BULK"
      ]
    },
    {
      "source":956,
      "target":959,
      "directed":false,
      "length":0.00140795,
      "support":0.0,
      "removed":false,
      "sequences":[
        "ID_CEC-21-5347|ST_2|CODE_15070|SX_M|RISK_3|AGE_22|SES_1|SCO_2|CD4_2|DRUG_1|MET_NA|APP_1|RES_1|REC_0|VEN_NA|CL_308|NAT_mex|2021-10-26",
        "ID_CEC-22-9704|ST_2|CODE_15070|SX_M|RISK_3|AGE_21|SES_2|SCO_3|CD4_2|DRUG_0|MET_NA|APP_0|RES_1|REC_0|VEN_0|CL_308|NAT_mex|2022-11-29"
      ],
      "attributes":[
        "BULK"
      ]
    },
    {
      "source":957,
      "target":958,
      "directed":false,
      "length":0.0120781,
      "support":0.0,
      "removed":false,
      "sequences":[
        "ID_CEC-21-5348|ST_1|CODE_09007|SX_M|RISK_NA|AGE_26|SES_NA|SCO_NA|CD4_2|DRUG_NA|MET_NA|APP_NA|RES_1|REC_0|VEN_NA|CL_308|NAT_NA|2021-10-26",
        "ID_CEC-22-6690|ST_1|CODE_09005|SX_M|RISK_3|AGE_32|SES_1|SCO_3|CD4_1|DRUG_1|MET_NA|APP_0|RES_5|REC_0|VEN_1|CL_308|NAT_mex|2022-03-04"
      ],
      "attributes":[
        "BULK"
      ]
    },
    {
      "source":957,
      "target":959,
      "directed":false,
      "length":0.00494368,
      "support":0.0,
      "removed":false,
      "sequences":[
        "ID_CEC-21-5348|ST_1|CODE_09007|SX_M|RISK_NA|AGE_26|SES_NA|SCO_NA|CD4_2|DRUG_NA|MET_NA|APP_NA|RES_1|REC_0|VEN_NA|CL_308|NAT_NA|2021-10-26",
        "ID_CEC-22-9704|ST_2|CODE_15070|SX_M|RISK_3|AGE_21|SES_2|SCO_3|CD4_2|DRUG_0|MET_NA|APP_0|RES_1|REC_0|VEN_0|CL_308|NAT_mex|2022-11-29"
      ],
      "attributes":[
        "BULK"
      ]
    },
    {
      "source":3158,
      "target":3159,
      "directed":false,
      "length":0.00281988,
      "support":0.0,
      "removed":false,
      "sequences":[
        "ID_CEC-21-5350|ST_1|CODE_09010|SX_M|RISK_3|AGE_30|SES_2|SCO_2|CD4_1|DRUG_1|MET_NA|APP_1|RES_1|REC_0|VEN_1|CL_1111|NAT_mex|2021-10-26",
        "ID_CEC-21-5374|ST_1|CODE_09005|SX_M|RISK_3|AGE_24|SES_2|SCO_2|CD4_2|DRUG_1|MET_NA|APP_0|RES_2|REC_0|VEN_0|CL_1111|NAT_mex|2021-10-27"
      ],
      "attributes":[
        "BULK"
      ]
    },
    {
      "source":754,
      "target":755,
      "directed":false,
      "length":0.00958747,
      "support":0.0,
      "removed":false,
      "sequences":[
        "ID_CEC-21-5354|ST_1|CODE_09010|SX_M|RISK_3|AGE_21|SES_2|SCO_3|CD4_1|DRUG_0|MET_NA|APP_1|RES_1|REC_0|VEN_0|CL_126|NAT_mex|2021-10-26",
        "ID_CEC-22-6291|ST_1|CODE_09003|SX_M|RISK_3|AGE_19|SES_1|SCO_2|CD4_1|DRUG_0|MET_NA|APP_1|RES_1|REC_0|VEN_0|CL_126|NAT_mex|2022-01-28"
      ],
      "attributes":[
        "BULK"
      ]
    },
    {
      "source":754,
      "target":756,
      "directed":false,
      "length":0.00282139,
      "support":0.0,
      "removed":false,
      "sequences":[
        "ID_CEC-21-5354|ST_1|CODE_09010|SX_M|RISK_3|AGE_21|SES_2|SCO_3|CD4_1|DRUG_0|MET_NA|APP_1|RES_1|REC_0|VEN_0|CL_126|NAT_mex|2021-10-26",
        "ID_CEC-22-7204|ST_1|CODE_09010|SX_M|RISK_3|AGE_37|SES_2|SCO_2|CD4_1|DRUG_1|MET_1|APP_1|RES_1|REC_0|VEN_1|CL_126|NAT_mex|2022-04-20"
      ],
      "attributes":[
        "BULK"
      ]
    },
    {
      "source":754,
      "target":757,
      "directed":false,
      "length":0.00672508,
      "support":0.0,
      "removed":false,
      "sequences":[
        "ID_CEC-21-5354|ST_1|CODE_09010|SX_M|RISK_3|AGE_21|SES_2|SCO_3|CD4_1|DRUG_0|MET_NA|APP_1|RES_1|REC_0|VEN_0|CL_126|NAT_mex|2021-10-26",
        "ID_CEC-22-7376|ST_1|CODE_09008|SX_M|RISK_3|AGE_27|SES_2|SCO_3|CD4_1|DRUG_1|MET_NA|APP_1|RES_1|REC_0|VEN_NA|CL_126|NAT_mex|2022-05-04"
      ],
      "attributes":[
        "BULK"
      ]
    },
    {
      "source":754,
      "target":758,
      "directed":false,
      "length":0.00636981,
      "support":0.0,
      "removed":false,
      "sequences":[
        "ID_CEC-21-5354|ST_1|CODE_09010|SX_M|RISK_3|AGE_21|SES_2|SCO_3|CD4_1|DRUG_0|MET_NA|APP_1|RES_1|REC_0|VEN_0|CL_126|NAT_mex|2021-10-26",
        "ID_CEC-22-9270|ST_1|CODE_09010|SX_M|RISK_3|AGE_22|SES_1|SCO_2|CD4_2|DRUG_0|MET_NA|APP_0|RES_1|REC_0|VEN_0|CL_126|NAT_mex|2022-10-11"
      ],
      "attributes":[
        "BULK"
      ]
    },
    {
      "source":1338,
      "target":1335,
      "directed":false,
      "length":0.0127914,
      "support":0.0,
      "removed":false,
      "sequences":[
        "ID_CEC-21-5355|ST_2|CODE_15057|SX_M|RISK_3|AGE_21|SES_1|SCO_2|CD4_1|DRUG_0|MET_NA|APP_1|RES_1|REC_0|VEN_0|CL_451|NAT_mex|2021-10-26",
        "ID_CEC-22-6225|ST_2|CODE_15057|SX_M|RISK_3|AGE_21|SES_1|SCO_2|CD4_1|DRUG_1|MET_NA|APP_1|RES_3|REC_0|VEN_0|CL_451|NAT_mex|2022-01-24"
      ],
      "attributes":[
        "BULK"
      ]
    },
    {
      "source":1338,
      "target":1336,
      "directed":false,
      "length":0.012255,
      "support":0.0,
      "removed":false,
      "sequences":[
        "ID_CEC-21-5355|ST_2|CODE_15057|SX_M|RISK_3|AGE_21|SES_1|SCO_2|CD4_1|DRUG_0|MET_NA|APP_1|RES_1|REC_0|VEN_0|CL_451|NAT_mex|2021-10-26",
        "ID_CEC-22-7486|ST_1|CODE_09014|SX_M|RISK_3|AGE_40|SES_2|SCO_3|CD4_2|DRUG_0|MET_NA|APP_0|RES_1|REC_0|VEN_0|CL_451|NAT_mex|2022-05-12"
      ],
      "attributes":[
        "BULK"
      ]
    },
    {
      "source":2287,
      "target":2288,
      "directed":false,
      "length":0.00176377,
      "support":0.0,
      "removed":false,
      "sequences":[
        "ID_CEC-21-5358|ST_1|CODE_09013|SX_M|RISK_2|AGE_26|SES_1|SCO_2|CD4_2|DRUG_1|MET_0|APP_0|RES_2|REC_0|VEN_0|CL_684|NAT_mex|2021-10-26",
        "ID_CEC-22-6416|ST_1|CODE_09008|SX_M|RISK_2|AGE_34|SES_2|SCO_3|CD4_2|DRUG_1|MET_NA|APP_1|RES_1|REC_0|VEN_1|CL_684|NAT_mex|2022-02-09"
      ],
      "attributes":[
        "BULK"
      ]
    },
    {
      "source":2287,
      "target":2289,
      "directed":false,
      "length":0.00105793,
      "support":0.0,
      "removed":false,
      "sequences":[
        "ID_CEC-21-5358|ST_1|CODE_09013|SX_M|RISK_2|AGE_26|SES_1|SCO_2|CD4_2|DRUG_1|MET_0|APP_0|RES_2|REC_0|VEN_0|CL_684|NAT_mex|2021-10-26",
        "ID_CEC-22-6692|ST_1|CODE_09003|SX_F|RISK_1|AGE_24|SES_2|SCO_2|CD4_1|DRUG_1|MET_NA|APP_0|RES_1|REC_0|VEN_0|CL_684|NAT_mex|2022-03-04"
      ],
      "attributes":[
        "BULK"
      ]
    },
    {
      "source":1614,
      "target":1615,
      "directed":false,
      "length":0.0131577,
      "support":0.0,
      "removed":false,
      "sequences":[
        "ID_CEC-21-5364|ST_1|CODE_09007|SX_M|RISK_2|AGE_35|SES_2|SCO_2|CD4_1|DRUG_0|MET_NA|APP_NA|RES_1|REC_0|VEN_NA|CL_494|NAT_mex|2021-10-27",
        "ID_CEC-22-8063|ST_1|CODE_09003|SX_M|RISK_2|AGE_61|SES_2|SCO_3|CD4_2|DRUG_0|MET_NA|APP_0|RES_1|REC_0|VEN_1|CL_494|NAT_mex|2022-06-27"
      ],
      "attributes":[
        "BULK"
      ]
    },
    {
      "source":164,
      "target":166,
      "directed":false,
      "length":0.0117218,
      "support":0.0,
      "removed":false,
      "sequences":[
        "ID_CEC-21-5370|ST_1|CODE_09003|SX_M|RISK_3|AGE_26|SES_2|SCO_2|CD4_1|DRUG_1|MET_NA|APP_1|RES_2|REC_0|VEN_0|CL_19|NAT_mex|2021-10-27",
        "ID_CEC-22-6620|ST_1|CODE_09008|SX_M|RISK_3|AGE_29|SES_2|SCO_3|CD4_1|DRUG_0|MET_NA|APP_1|RES_2|REC_0|VEN_0|CL_19|NAT_mex|2022-02-28"
      ],
      "attributes":[
        "BULK"
      ]
    },
    {
      "source":164,
      "target":168,
      "directed":false,
      "length":0.011004,
      "support":0.0,
      "removed":false,
      "sequences":[
        "ID_CEC-21-5370|ST_1|CODE_09003|SX_M|RISK_3|AGE_26|SES_2|SCO_2|CD4_1|DRUG_1|MET_NA|APP_1|RES_2|REC_0|VEN_0|CL_19|NAT_mex|2021-10-27",
        "ID_CEC-22-7100|ST_1|CODE_09003|SX_M|RISK_3|AGE_34|SES_1|SCO_3|CD4_2|DRUG_1|MET_NA|APP_1|RES_2|REC_0|VEN_1|CL_19|NAT_mex|2022-04-07"
      ],
      "attributes":[
        "BULK"
      ]
    },
    {
      "source":164,
      "target":169,
      "directed":false,
      "length":0.0117204,
      "support":0.0,
      "removed":false,
      "sequences":[
        "ID_CEC-21-5370|ST_1|CODE_09003|SX_M|RISK_3|AGE_26|SES_2|SCO_2|CD4_1|DRUG_1|MET_NA|APP_1|RES_2|REC_0|VEN_0|CL_19|NAT_mex|2021-10-27",
        "ID_CEC-22-8195|ST_1|CODE_09003|SX_M|RISK_3|AGE_30|SES_1|SCO_2|CD4_2|DRUG_1|MET_NA|APP_0|RES_2|REC_0|VEN_0|CL_19|NAT_mex|2022-07-05"
      ],
      "attributes":[
        "BULK"
      ]
    },
    {
      "source":3160,
      "target":3161,
      "directed":false,
      "length":0.00852198,
      "support":0.0,
      "removed":false,
      "sequences":[
        "ID_CEC-21-5371|ST_1|CODE_09014|SX_M|RISK_3|AGE_27|SES_2|SCO_3|CD4_2|DRUG_1|MET_NA|APP_1|RES_1|REC_1|VEN_0|CL_1113|NAT_mex|2021-10-27",
        "ID_CEC-22-9281|ST_1|CODE_09016|SX_M|RISK_3|AGE_28|SES_2|SCO_3|CD4_2|DRUG_1|MET_NA|APP_1|RES_1|REC_0|VEN_0|CL_1113|NAT_mex|2022-10-12"
      ],
      "attributes":[
        "BULK"
      ]
    },
    {
      "source":2151,
      "target":2150,
      "directed":false,
      "length":0.00993922,
      "support":0.0,
      "removed":false,
      "sequences":[
        "ID_CEC-21-5373|ST_1|CODE_09012|SX_M|RISK_3|AGE_30|SES_2|SCO_3|CD4_3|DRUG_1|MET_NA|APP_1|RES_2|REC_0|VEN_1|CL_636|NAT_mex|2021-10-27",
        "ID_CEC-22-6605|ST_1|CODE_09008|SX_M|RISK_3|AGE_28|SES_2|SCO_3|CD4_3|DRUG_1|MET_1|APP_1|RES_2|REC_0|VEN_NA|CL_636|NAT_mex|2022-02-25"
      ],
      "attributes":[
        "BULK"
      ]
    },
    {
      "source":1449,
      "target":1450,
      "directed":false,
      "length":0.0138888,
      "support":0.0,
      "removed":false,
      "sequences":[
        "ID_CEC-21-5376|ST_1|CODE_09006|SX_FT|RISK_NA|AGE_33|SES_2|SCO_2|CD4_2|DRUG_NA|MET_NA|APP_1|RES_1|REC_0|VEN_1|CL_433|NAT_mex|2021-10-27",
        "ID_CEC-21-5575|ST_2|CODE_15031|SX_M|RISK_3|AGE_29|SES_1|SCO_2|CD4_2|DRUG_0|MET_NA|APP_1|RES_1|REC_0|VEN_1|CL_433|NAT_mex|2021-11-17"
      ],
      "attributes":[
        "BULK"
      ]
    },
    {
      "source":2290,
      "target":2291,
      "directed":false,
      "length":0.00993249,
      "support":0.0,
      "removed":false,
      "sequences":[
        "ID_CEC-21-5384|ST_2|CODE_15039|SX_M|RISK_3|AGE_37|SES_2|SCO_2|CD4_1|DRUG_0|MET_NA|APP_0|RES_1|REC_0|VEN_1|CL_1114|NAT_mex|2021-10-28",
        "ID_CEC-22-8319|ST_2|CODE_15039|SX_M|RISK_3|AGE_46|SES_2|SCO_2|CD4_2|DRUG_0|MET_NA|APP_0|RES_1|REC_0|VEN_1|CL_NA|NAT_mex|2022-07-14"
      ],
      "attributes":[
        "BULK"
      ]
    },
    {
      "source":2290,
      "target":2292,
      "directed":false,
      "length":0.00140875,
      "support":0.0,
      "removed":false,
      "sequences":[
        "ID_CEC-21-5384|ST_2|CODE_15039|SX_M|RISK_3|AGE_37|SES_2|SCO_2|CD4_1|DRUG_0|MET_NA|APP_0|RES_1|REC_0|VEN_1|CL_1114|NAT_mex|2021-10-28",
        "ID_CEC-22-9059|ST_1|CODE_09007|SX_M|RISK_3|AGE_20|SES_2|SCO_2|CD4_2|DRUG_1|MET_NA|APP_1|RES_1|REC_0|VEN_1|CL_1114|NAT_mex|2022-09-23"
      ],
      "attributes":[
        "BULK"
      ]
    },
    {
      "source":3162,
      "target":3163,
      "directed":false,
      "length":0.00494504,
      "support":0.0,
      "removed":false,
      "sequences":[
        "ID_CEC-21-5385|ST_1|CODE_09015|SX_M|RISK_3|AGE_51|SES_2|SCO_3|CD4_2|DRUG_0|MET_NA|APP_0|RES_1|REC_1|VEN_1|CL_1115|NAT_mex|2021-10-28",
        "ID_CEC-22-6358|ST_1|CODE_09014|SX_M|RISK_3|AGE_36|SES_1|SCO_2|CD4_2|DRUG_0|MET_NA|APP_NA|RES_1|REC_0|VEN_NA|CL_1115|NAT_mex|2022-02-02"
      ],
      "attributes":[
        "BULK"
      ]
    },
    {
      "source":682,
      "target":683,
      "directed":false,
      "length":0.00673045,
      "support":0.0,
      "removed":false,
      "sequences":[
        "ID_CEC-21-5403|ST_1|CODE_09007|SX_M|RISK_3|AGE_25|SES_1|SCO_2|CD4_1|DRUG_1|MET_NA|APP_1|RES_2|REC_0|VEN_1|CL_394|NAT_mex|2021-10-28",
        "ID_CEC-21-5479|ST_1|CODE_09007|SX_M|RISK_NA|AGE_25|SES_1|SCO_2|CD4_3|DRUG_NA|MET_NA|APP_0|RES_2|REC_0|VEN_1|CL_394|NAT_mex|2021-11-08"
      ],
      "attributes":[
        "BULK"
      ]
    },
    {
      "source":682,
      "target":684,
      "directed":false,
      "length":0.0035312,
      "support":0.0,
      "removed":false,
      "sequences":[
        "ID_CEC-21-5403|ST_1|CODE_09007|SX_M|RISK_3|AGE_25|SES_1|SCO_2|CD4_1|DRUG_1|MET_NA|APP_1|RES_2|REC_0|VEN_1|CL_394|NAT_mex|2021-10-28",
        "ID_CEC-21-5928|ST_1|CODE_09005|SX_M|RISK_3|AGE_33|SES_2|SCO_2|CD4_2|DRUG_0|MET_NA|APP_1|RES_2|REC_1|VEN_0|CL_394|NAT_mex|2021-12-14"
      ],
      "attributes":[
        "BULK"
      ]
    },
    {
      "source":682,
      "target":685,
      "directed":false,
      "length":0.00388557,
      "support":0.0,
      "removed":false,
      "sequences":[
        "ID_CEC-21-5403|ST_1|CODE_09007|SX_M|RISK_3|AGE_25|SES_1|SCO_2|CD4_1|DRUG_1|MET_NA|APP_1|RES_2|REC_0|VEN_1|CL_394|NAT_mex|2021-10-28",
        "ID_CEC-22-8682|ST_1|CODE_09008|SX_M|RISK_3|AGE_46|SES_1|SCO_2|CD4_2|DRUG_0|MET_NA|APP_0|RES_2|REC_0|VEN_0|CL_394|NAT_mex|2022-08-19"
      ],
      "attributes":[
        "BULK"
      ]
    },
    {
      "source":2240,
      "target":2241,
      "directed":false,
      "length":0.00991919,
      "support":0.0,
      "removed":false,
      "sequences":[
        "ID_CEC-21-5405|ST_1|CODE_09005|SX_M|RISK_NA|AGE_27|SES_NA|SCO_NA|CD4_1|DRUG_NA|MET_NA|APP_NA|RES_1|REC_0|VEN_NA|CL_661|NAT_NA|2021-10-29",
        "ID_CEC-22-6360|ST_1|CODE_09003|SX_M|RISK_3|AGE_27|SES_2|SCO_2|CD4_1|DRUG_1|MET_NA|APP_0|RES_1|REC_0|VEN_1|CL_661|NAT_mex|2022-02-02"
      ],
      "attributes":[
        "BULK"
      ]
    },
    {
      "source":3164,
      "target":3165,
      "directed":false,
      "length":0.00707405,
      "support":0.0,
      "removed":false,
      "sequences":[
        "ID_CEC-21-5408|ST_2|CODE_15104|SX_M|RISK_3|AGE_24|SES_2|SCO_3|CD4_2|DRUG_1|MET_NA|APP_1|RES_1|REC_0|VEN_1|CL_1117|NAT_mex|2021-10-29",
        "ID_CEC-22-8174|ST_1|CODE_09005|SX_M|RISK_3|AGE_28|SES_1|SCO_2|CD4_1|DRUG_1|MET_NA|APP_0|RES_1|REC_0|VEN_0|CL_1117|NAT_mex|2022-07-04"
      ],
      "attributes":[
        "BULK"
      ]
    },
    {
      "source":893,
      "target":894,
      "directed":false,
      "length":0.00388382,
      "support":0.0,
      "removed":false,
      "sequences":[
        "ID_CEC-21-5412|ST_1|CODE_09014|SX_M|RISK_3|AGE_44|SES_2|SCO_3|CD4_3|DRUG_0|MET_NA|APP_1|RES_1|REC_1|VEN_0|CL_400|NAT_mex|2021-10-29",
        "ID_CEC-21-5567|ST_1|CODE_09006|SX_M|RISK_3|AGE_27|SES_2|SCO_2|CD4_1|DRUG_1|MET_NA|APP_0|RES_1|REC_0|VEN_0|CL_400|NAT_mex|2021-11-17"
      ],
      "attributes":[
        "BULK"
      ]
    },
    {
      "source":893,
      "target":895,
      "directed":false,
      "length":0.000703784,
      "support":0.0,
      "removed":false,
      "sequences":[
        "ID_CEC-21-5412|ST_1|CODE_09014|SX_M|RISK_3|AGE_44|SES_2|SCO_3|CD4_3|DRUG_0|MET_NA|APP_1|RES_1|REC_1|VEN_0|CL_400|NAT_mex|2021-10-29",
        "ID_CEC-22-6799|ST_1|CODE_09003|SX_M|RISK_3|AGE_36|SES_1|SCO_2|CD4_2|DRUG_0|MET_NA|APP_1|RES_1|REC_0|VEN_1|CL_400|NAT_mex|2022-03-15"
      ],
      "attributes":[
        "BULK"
      ]
    },
    {
      "source":893,
      "target":896,
      "directed":false,
      "length":0.0113694,
      "support":0.0,
      "removed":false,
      "sequences":[
        "ID_CEC-21-5412|ST_1|CODE_09014|SX_M|RISK_3|AGE_44|SES_2|SCO_3|CD4_3|DRUG_0|MET_NA|APP_1|RES_1|REC_1|VEN_0|CL_400|NAT_mex|2021-10-29",
        "ID_CEC-22-9567|ST_1|CODE_09006|SX_M|RISK_3|AGE_27|SES_2|SCO_3|CD4_1|DRUG_0|MET_NA|APP_1|RES_1|REC_0|VEN_1|CL_400|NAT_mex|2022-11-11"
      ],
      "attributes":[
        "BULK"
      ]
    },
    {
      "source":11,
      "target":12,
      "directed":false,
      "length":0.00600687,
      "support":0.0,
      "removed":false,
      "sequences":[
        "ID_CEC-21-5414|ST_1|CODE_09002|SX_M|RISK_3|AGE_37|SES_2|SCO_2|CD4_1|DRUG_1|MET_NA|APP_1|RES_1|REC_0|VEN_0|CL_304|NAT_mex|2021-11-01",
        "ID_CEC-21-5819|ST_1|CODE_09007|SX_M|RISK_3|AGE_26|SES_2|SCO_3|CD4_1|DRUG_0|MET_NA|APP_1|RES_1|REC_0|VEN_1|CL_304|NAT_mex|2021-12-06"
      ],
      "attributes":[
        "BULK"
      ]
    },
    {
      "source":11,
      "target":13,
      "directed":false,
      "length":0.0045881,
      "support":0.0,
      "removed":false,
      "sequences":[
        "ID_CEC-21-5414|ST_1|CODE_09002|SX_M|RISK_3|AGE_37|SES_2|SCO_2|CD4_1|DRUG_1|MET_NA|APP_1|RES_1|REC_0|VEN_0|CL_304|NAT_mex|2021-11-01",
        "ID_CEC-22-5996|ST_1|CODE_07106|SX_M|RISK_3|AGE_28|SES_2|SCO_2|CD4_1|DRUG_1|MET_NA|APP_0|RES_1|REC_0|VEN_0|CL_304|NAT_mex|2022-01-05"
      ],
      "attributes":[
        "BULK"
      ]
    },
    {
      "source":11,
      "target":14,
      "directed":false,
      "length":0.0077886,
      "support":0.0,
      "removed":false,
      "sequences":[
        "ID_CEC-21-5414|ST_1|CODE_09002|SX_M|RISK_3|AGE_37|SES_2|SCO_2|CD4_1|DRUG_1|MET_NA|APP_1|RES_1|REC_0|VEN_0|CL_304|NAT_mex|2021-11-01",
        "ID_CEC-22-6029|ST_1|CODE_09007|SX_M|RISK_1|AGE_31|SES_2|SCO_3|CD4_1|DRUG_0|MET_NA|APP_1|RES_1|REC_0|VEN_1|CL_304|NAT_mex|2022-01-07"
      ],
      "attributes":[
        "BULK"
      ]
    },
    {
      "source":11,
      "target":15,
      "directed":false,
      "length":0.00743532,
      "support":0.0,
      "removed":false,
      "sequences":[
        "ID_CEC-21-5414|ST_1|CODE_09002|SX_M|RISK_3|AGE_37|SES_2|SCO_2|CD4_1|DRUG_1|MET_NA|APP_1|RES_1|REC_0|VEN_0|CL_304|NAT_mex|2021-11-01",
        "ID_CEC-22-6109|ST_1|CODE_09016|SX_M|RISK_3|AGE_32|SES_2|SCO_3|CD4_1|DRUG_0|MET_NA|APP_1|RES_1|REC_0|VEN_1|CL_304|NAT_mex|2022-01-13"
      ],
      "attributes":[
        "BULK"
      ]
    },
    {
      "source":11,
      "target":16,
      "directed":false,
      "length":0.00529739,
      "support":0.0,
      "removed":false,
      "sequences":[
        "ID_CEC-21-5414|ST_1|CODE_09002|SX_M|RISK_3|AGE_37|SES_2|SCO_2|CD4_1|DRUG_1|MET_NA|APP_1|RES_1|REC_0|VEN_0|CL_304|NAT_mex|2021-11-01",
        "ID_CEC-22-6263|ST_2|CODE_15033|SX_M|RISK_3|AGE_36|SES_1|SCO_3|CD4_2|DRUG_1|MET_NA|APP_1|RES_1|REC_0|VEN_1|CL_304|NAT_mex|2022-01-27"
      ],
      "attributes":[
        "BULK"
      ]
    },
    {
      "source":11,
      "target":17,
      "directed":false,
      "length":0.00671681,
      "support":0.0,
      "removed":false,
      "sequences":[
        "ID_CEC-21-5414|ST_1|CODE_09002|SX_M|RISK_3|AGE_37|SES_2|SCO_2|CD4_1|DRUG_1|MET_NA|APP_1|RES_1|REC_0|VEN_0|CL_304|NAT_mex|2021-11-01",
        "ID_CEC-22-6929|ST_1|CODE_09016|SX_M|RISK_3|AGE_36|SES_1|SCO_2|CD4_1|DRUG_1|MET_NA|APP_1|RES_1|REC_0|VEN_0|CL_304|NAT_mex|2022-03-24"
      ],
      "attributes":[
        "BULK"
      ]
    },
    {
      "source":11,
      "target":18,
      "directed":false,
      "length":0.00281984,
      "support":0.0,
      "removed":false,
      "sequences":[
        "ID_CEC-21-5414|ST_1|CODE_09002|SX_M|RISK_3|AGE_37|SES_2|SCO_2|CD4_1|DRUG_1|MET_NA|APP_1|RES_1|REC_0|VEN_0|CL_304|NAT_mex|2021-11-01",
        "ID_CEC-22-7365|ST_1|CODE_09016|SX_M|RISK_3|AGE_33|SES_2|SCO_2|CD4_2|DRUG_1|MET_NA|APP_1|RES_1|REC_0|VEN_1|CL_304|NAT_mex|2022-05-03"
      ],
      "attributes":[
        "BULK"
      ]
    },
    {
      "source":11,
      "target":19,
      "directed":false,
      "length":0.0063672,
      "support":0.0,
      "removed":false,
      "sequences":[
        "ID_CEC-21-5414|ST_1|CODE_09002|SX_M|RISK_3|AGE_37|SES_2|SCO_2|CD4_1|DRUG_1|MET_NA|APP_1|RES_1|REC_0|VEN_0|CL_304|NAT_mex|2021-11-01",
        "ID_CEC-22-7565|ST_2|CODE_15037|SX_M|RISK_3|AGE_27|SES_2|SCO_3|CD4_2|DRUG_1|MET_NA|APP_1|RES_1|REC_1|VEN_0|CL_304|NAT_mex|2022-05-18"
      ],
      "attributes":[
        "BULK"
      ]
    },
    {
      "source":11,
      "target":20,
      "directed":false,
      "length":0.00600596,
      "support":0.0,
      "removed":false,
      "sequences":[
        "ID_CEC-21-5414|ST_1|CODE_09002|SX_M|RISK_3|AGE_37|SES_2|SCO_2|CD4_1|DRUG_1|MET_NA|APP_1|RES_1|REC_0|VEN_0|CL_304|NAT_mex|2021-11-01",
        "ID_CEC-22-7636|ST_1|CODE_09002|SX_M|RISK_3|AGE_37|SES_2|SCO_3|CD4_2|DRUG_1|MET_NA|APP_1|RES_1|REC_0|VEN_1|CL_304|NAT_mex|2022-05-23"
      ],
      "attributes":[
        "BULK"
      ]
    },
    {
      "source":11,
      "target":21,
      "directed":false,
      "length":0.0084991,
      "support":0.0,
      "removed":false,
      "sequences":[
        "ID_CEC-21-5414|ST_1|CODE_09002|SX_M|RISK_3|AGE_37|SES_2|SCO_2|CD4_1|DRUG_1|MET_NA|APP_1|RES_1|REC_0|VEN_0|CL_304|NAT_mex|2021-11-01",
        "ID_CEC-22-7788|ST_1|CODE_09015|SX_M|RISK_3|AGE_51|SES_2|SCO_3|CD4_3|DRUG_1|MET_NA|APP_1|RES_1|REC_1|VEN_0|CL_304|NAT_mex|2022-06-02"
      ],
      "attributes":[
        "BULK"
      ]
    },
    {
      "source":11,
      "target":22,
      "directed":false,
      "length":0.0060087,
      "support":0.0,
      "removed":false,
      "sequences":[
        "ID_CEC-21-5414|ST_1|CODE_09002|SX_M|RISK_3|AGE_37|SES_2|SCO_2|CD4_1|DRUG_1|MET_NA|APP_1|RES_1|REC_0|VEN_0|CL_304|NAT_mex|2021-11-01",
        "ID_CEC-22-8178|ST_2|CODE_15057|SX_M|RISK_3|AGE_27|SES_2|SCO_3|CD4_1|DRUG_1|MET_NA|APP_0|RES_1|REC_0|VEN_0|CL_304|NAT_mex|2022-07-04"
      ],
      "attributes":[
        "BULK"
      ]
    },
    {
      "source":11,
      "target":23,
      "directed":false,
      "length":0.00600768,
      "support":0.0,
      "removed":false,
      "sequences":[
        "ID_CEC-21-5414|ST_1|CODE_09002|SX_M|RISK_3|AGE_37|SES_2|SCO_2|CD4_1|DRUG_1|MET_NA|APP_1|RES_1|REC_0|VEN_0|CL_304|NAT_mex|2021-11-01",
        "ID_CEC-22-8228|ST_1|CODE_09015|SX_M|RISK_3|AGE_29|SES_1|SCO_3|CD4_3|DRUG_1|MET_NA|APP_0|RES_1|REC_0|VEN_0|CL_304|NAT_mex|2022-07-07"
      ],
      "attributes":[
        "BULK"
      ]
    },
    {
      "source":11,
      "target":24,
      "directed":false,
      "length":0.00778765,
      "support":0.0,
      "removed":false,
      "sequences":[
        "ID_CEC-21-5414|ST_1|CODE_09002|SX_M|RISK_3|AGE_37|SES_2|SCO_2|CD4_1|DRUG_1|MET_NA|APP_1|RES_1|REC_0|VEN_0|CL_304|NAT_mex|2021-11-01",
        "ID_CEC-22-8276|ST_1|CODE_09015|SX_M|RISK_NA|AGE_33|SES_NA|SCO_NA|CD4_2|DRUG_NA|MET_NA|APP_NA|RES_1|REC_0|VEN_NA|CL_304|NAT_NA|2022-07-12"
      ],
      "attributes":[
        "BULK"
      ]
    },
    {
      "source":11,
      "target":25,
      "directed":false,
      "length":0.00922051,
      "support":0.0,
      "removed":false,
      "sequences":[
        "ID_CEC-21-5414|ST_1|CODE_09002|SX_M|RISK_3|AGE_37|SES_2|SCO_2|CD4_1|DRUG_1|MET_NA|APP_1|RES_1|REC_0|VEN_0|CL_304|NAT_mex|2021-11-01",
        "ID_CEC-22-8566|ST_2|CODE_15033|SX_M|RISK_3|AGE_31|SES_2|SCO_3|CD4_2|DRUG_0|MET_NA|APP_1|RES_3|REC_1|VEN_0|CL_304|NAT_mex|2022-08-11"
      ],
      "attributes":[
        "BULK"
      ]
    },
    {
      "source":11,
      "target":26,
      "directed":false,
      "length":0.0077991,
      "support":0.0,
      "removed":false,
      "sequences":[
        "ID_CEC-21-5414|ST_1|CODE_09002|SX_M|RISK_3|AGE_37|SES_2|SCO_2|CD4_1|DRUG_1|MET_NA|APP_1|RES_1|REC_0|VEN_0|CL_304|NAT_mex|2021-11-01",
        "ID_CEC-22-9852|ST_2|CODE_15057|SX_M|RISK_3|AGE_31|SES_1|SCO_3|CD4_2|DRUG_1|MET_NA|APP_1|RES_1|REC_0|VEN_1|CL_304|NAT_mex|2022-12-13"
      ],
      "attributes":[
        "BULK"
      ]
    },
    {
      "source":628,
      "target":629,
      "directed":false,
      "length":0.0110066,
      "support":0.0,
      "removed":false,
      "sequences":[
        "ID_CEC-21-5415|ST_2|CODE_15121|SX_M|RISK_3|AGE_33|SES_2|SCO_2|CD4_1|DRUG_1|MET_NA|APP_1|RES_1|REC_0|VEN_1|CL_389|NAT_mex|2021-11-01",
        "ID_CEC-22-7147|ST_2|CODE_15020|SX_M|RISK_3|AGE_20|SES_2|SCO_2|CD4_1|DRUG_1|MET_NA|APP_1|RES_1|REC_0|VEN_0|CL_389|NAT_mex|2022-04-12"
      ],
      "attributes":[
        "BULK"
      ]
    },
    {
      "source":1550,
      "target":1551,
      "directed":false,
      "length":0.0138828,
      "support":0.0,
      "removed":false,
      "sequences":[
        "ID_CEC-21-5419|ST_1|CODE_09011|SX_M|RISK_3|AGE_24|SES_2|SCO_2|CD4_2|DRUG_0|MET_NA|APP_1|RES_1|REC_0|VEN_0|CL_240|NAT_mex|2021-11-01",
        "ID_CEC-22-6042|ST_2|CODE_15090|SX_M|RISK_3|AGE_26|SES_1|SCO_3|CD4_1|DRUG_0|MET_NA|APP_0|RES_1|REC_0|VEN_1|CL_240|NAT_mex|2022-01-10"
      ],
      "attributes":[
        "BULK"
      ]
    },
    {
      "source":2270,
      "target":2271,
      "directed":false,
      "length":0.00814326,
      "support":0.0,
      "removed":false,
      "sequences":[
        "ID_CEC-21-5421|ST_2|CODE_15033|SX_M|RISK_3|AGE_21|SES_1|SCO_2|CD4_1|DRUG_0|MET_NA|APP_1|RES_2|REC_0|VEN_0|CL_676|NAT_mex|2021-11-01",
        "ID_CEC-21-5453|ST_2|CODE_15096|SX_M|RISK_3|AGE_25|SES_3|SCO_3|CD4_2|DRUG_0|MET_NA|APP_0|RES_1|REC_0|VEN_0|CL_676|NAT_mex|2021-11-04"
      ],
      "attributes":[
        "BULK"
      ]
    },
    {
      "source":1167,
      "target":1168,
      "directed":false,
      "length":0.006716,
      "support":0.0,
      "removed":false,
      "sequences":[
        "ID_CEC-21-5424|ST_1|CODE_09008|SX_M|RISK_3|AGE_37|SES_1|SCO_3|CD4_2|DRUG_0|MET_NA|APP_1|RES_1|REC_0|VEN_1|CL_362|NAT_mex|2021-11-01",
        "ID_CEC-22-8911|ST_2|CODE_15104|SX_M|RISK_3|AGE_53|SES_1|SCO_3|CD4_2|DRUG_0|MET_NA|APP_1|RES_1|REC_1|VEN_1|CL_362|NAT_mex|2022-09-07"
      ],
      "attributes":[
        "BULK"
      ]
    },
    {
      "source":710,
      "target":705,
      "directed":false,
      "length":0.0117368,
      "support":0.0,
      "removed":false,
      "sequences":[
        "ID_CEC-21-5427|ST_1|CODE_09012|SX_M|RISK_3|AGE_31|SES_2|SCO_3|CD4_1|DRUG_0|MET_NA|APP_0|RES_1|REC_0|VEN_0|CL_219|NAT_mex|2021-11-03",
        "ID_CEC-22-7970|ST_1|CODE_09012|SX_M|RISK_3|AGE_33|SES_1|SCO_3|CD4_2|DRUG_1|MET_NA|APP_1|RES_1|REC_0|VEN_0|CL_219|NAT_mex|2022-06-15"
      ],
      "attributes":[
        "BULK"
      ]
    },
    {
      "source":710,
      "target":706,
      "directed":false,
      "length":0.0135622,
      "support":0.0,
      "removed":false,
      "sequences":[
        "ID_CEC-21-5427|ST_1|CODE_09012|SX_M|RISK_3|AGE_31|SES_2|SCO_3|CD4_1|DRUG_0|MET_NA|APP_0|RES_1|REC_0|VEN_0|CL_219|NAT_mex|2021-11-03",
        "ID_CEC-22-9692|ST_1|CODE_09012|SX_M|RISK_3|AGE_26|SES_2|SCO_2|CD4_2|DRUG_1|MET_NA|APP_1|RES_1|REC_0|VEN_0|CL_219|NAT_mex|2022-11-28"
      ],
      "attributes":[
        "BULK"
      ]
    },
    {
      "source":748,
      "target":749,
      "directed":false,
      "length":0.00141024,
      "support":0.0,
      "removed":false,
      "sequences":[
        "ID_CEC-21-5428|ST_1|CODE_09006|SX_M|RISK_3|AGE_24|SES_2|SCO_3|CD4_1|DRUG_0|MET_NA|APP_1|RES_1|REC_0|VEN_0|CL_285|NAT_mex|2021-11-03",
        "ID_CEC-22-6907|ST_1|CODE_09007|SX_M|RISK_3|AGE_26|SES_2|SCO_3|CD4_2|DRUG_0|MET_NA|APP_0|RES_1|REC_0|VEN_0|CL_285|NAT_mex|2022-03-24"
      ],
      "attributes":[
        "BULK"
      ]
    },
    {
      "source":748,
      "target":750,
      "directed":false,
      "length":0.000704381,
      "support":0.0,
      "removed":false,
      "sequences":[
        "ID_CEC-21-5428|ST_1|CODE_09006|SX_M|RISK_3|AGE_24|SES_2|SCO_3|CD4_1|DRUG_0|MET_NA|APP_1|RES_1|REC_0|VEN_0|CL_285|NAT_mex|2021-11-03",
        "ID_CEC-22-8814|ST_1|CODE_09007|SX_M|RISK_2|AGE_36|SES_2|SCO_3|CD4_1|DRUG_0|MET_NA|APP_0|RES_1|REC_0|VEN_0|CL_285|NAT_mex|2022-08-30"
      ],
      "attributes":[
        "BULK"
      ]
    },
    {
      "source":748,
      "target":751,
      "directed":false,
      "length":0.00176534,
      "support":0.0,
      "removed":false,
      "sequences":[
        "ID_CEC-21-5428|ST_1|CODE_09006|SX_M|RISK_3|AGE_24|SES_2|SCO_3|CD4_1|DRUG_0|MET_NA|APP_1|RES_1|REC_0|VEN_0|CL_285|NAT_mex|2021-11-03",
        "ID_CEC-22-9664|ST_1|CODE_09006|SX_M|RISK_NA|AGE_31|SES_NA|SCO_NA|CD4_3|DRUG_NA|MET_NA|APP_NA|RES_4|REC_0|VEN_NA|CL_285|NAT_NA|2022-11-24"
      ],
      "attributes":[
        "BULK"
      ]
    },
    {
      "source":457,
      "target":460,
      "directed":false,
      "length":0.0124405,
      "support":0.0,
      "removed":false,
      "sequences":[
        "ID_CEC-21-5429|ST_1|CODE_09005|SX_FT|RISK_4|AGE_30|SES_2|SCO_2|CD4_2|DRUG_1|MET_NA|APP_1|RES_1|REC_0|VEN_1|CL_48|NAT_mex|2021-11-03",
        "ID_CEC-22-8170|ST_1|CODE_09015|SX_FT|RISK_4|AGE_24|SES_2|SCO_2|CD4_1|DRUG_1|MET_NA|APP_1|RES_1|REC_0|VEN_1|CL_48|NAT_mex|2022-07-04"
      ],
      "attributes":[
        "BULK"
      ]
    },
    {
      "source":321,
      "target":322,
      "directed":false,
      "length":0.0135219,
      "support":0.0,
      "removed":false,
      "sequences":[
        "ID_CEC-21-5431|ST_2|CODE_15120|SX_M|RISK_3|AGE_39|SES_1|SCO_2|CD4_1|DRUG_0|MET_NA|APP_1|RES_1|REC_0|VEN_0|CL_17|NAT_mex|2021-11-03",
        "ID_CEC-21-5838|ST_1|CODE_09004|SX_M|RISK_NA|AGE_30|SES_NA|SCO_NA|CD4_3|DRUG_NA|MET_NA|APP_NA|RES_1|REC_0|VEN_NA|CL_17|NAT_NA|2021-12-07"
      ],
      "attributes":[
        "BULK"
      ]
    },
    {
```
