## Supplementary material for "HIV Transmission Dynamics in Greater Mexico City are Shaped by Dense Spatial Mixing": SF2_HIV_Mexico_28KB_outNET_final.json (part 5 of 5)

```
      "source":321,
      "target":324,
      "directed":false,
      "length":0.0124555,
      "support":0.0,
      "removed":false,
      "sequences":[
        "ID_CEC-21-5431|ST_2|CODE_15120|SX_M|RISK_3|AGE_39|SES_1|SCO_2|CD4_1|DRUG_0|MET_NA|APP_1|RES_1|REC_0|VEN_0|CL_17|NAT_mex|2021-11-03",
        "ID_CEC-22-6775|ST_2|CODE_15060|SX_M|RISK_3|AGE_29|SES_2|SCO_2|CD4_1|DRUG_0|MET_NA|APP_1|RES_1|REC_0|VEN_1|CL_17|NAT_mex|2022-03-11"
      ],
      "attributes":[
        "BULK"
      ]
    },
    {
      "source":940,
      "target":941,
      "directed":false,
      "length":0.0117291,
      "support":0.0,
      "removed":false,
      "sequences":[
        "ID_CEC-21-5435|ST_1|CODE_09003|SX_M|RISK_3|AGE_21|SES_2|SCO_2|CD4_1|DRUG_1|MET_NA|APP_1|RES_1|REC_0|VEN_1|CL_442|NAT_mex|2021-11-03",
        "ID_CEC-22-7892|ST_1|CODE_09010|SX_M|RISK_3|AGE_21|SES_2|SCO_2|CD4_2|DRUG_0|MET_NA|APP_1|RES_1|REC_1|VEN_1|CL_442|NAT_mex|2022-06-09"
      ],
      "attributes":[
        "BULK"
      ]
    },
    {
      "source":940,
      "target":942,
      "directed":false,
      "length":0.00815254,
      "support":0.0,
      "removed":false,
      "sequences":[
        "ID_CEC-21-5435|ST_1|CODE_09003|SX_M|RISK_3|AGE_21|SES_2|SCO_2|CD4_1|DRUG_1|MET_NA|APP_1|RES_1|REC_0|VEN_1|CL_442|NAT_mex|2021-11-03",
        "ID_CEC-22-8190|ST_1|CODE_09003|SX_M|RISK_3|AGE_22|SES_2|SCO_2|CD4_1|DRUG_0|MET_NA|APP_1|RES_1|REC_0|VEN_0|CL_442|NAT_mex|2022-07-05"
      ],
      "attributes":[
        "BULK"
      ]
    },
    {
      "source":940,
      "target":944,
      "directed":false,
      "length":0.0117111,
      "support":0.0,
      "removed":false,
      "sequences":[
        "ID_CEC-21-5435|ST_1|CODE_09003|SX_M|RISK_3|AGE_21|SES_2|SCO_2|CD4_1|DRUG_1|MET_NA|APP_1|RES_1|REC_0|VEN_1|CL_442|NAT_mex|2021-11-03",
        "ID_CEC-22-8714|ST_1|CODE_09006|SX_M|RISK_3|AGE_38|SES_1|SCO_2|CD4_1|DRUG_1|MET_NA|APP_0|RES_2|REC_0|VEN_0|CL_NA|NAT_mex|2022-08-23"
      ],
      "attributes":[
        "BULK"
      ]
    },
    {
      "source":1034,
      "target":1035,
      "directed":false,
      "length":0.0124405,
      "support":0.0,
      "removed":false,
      "sequences":[
        "ID_CEC-21-5439|ST_2|CODE_15033|SX_M|RISK_3|AGE_35|SES_2|SCO_3|CD4_2|DRUG_1|MET_NA|APP_1|RES_1|REC_0|VEN_0|CL_408|NAT_mex|2021-11-04",
        "ID_CEC-22-8597|ST_2|CODE_15070|SX_M|RISK_3|AGE_32|SES_2|SCO_2|CD4_1|DRUG_0|MET_NA|APP_0|RES_1|REC_0|VEN_0|CL_408|NAT_mex|2022-08-12"
      ],
      "attributes":[
        "BULK"
      ]
    },
    {
      "source":1034,
      "target":1036,
      "directed":false,
      "length":0.00317646,
      "support":0.0,
      "removed":false,
      "sequences":[
        "ID_CEC-21-5439|ST_2|CODE_15033|SX_M|RISK_3|AGE_35|SES_2|SCO_3|CD4_2|DRUG_1|MET_NA|APP_1|RES_1|REC_0|VEN_0|CL_408|NAT_mex|2021-11-04",
        "ID_CEC-22-8697|ST_1|CODE_09010|SX_M|RISK_3|AGE_31|SES_1|SCO_3|CD4_2|DRUG_0|MET_NA|APP_0|RES_1|REC_1|VEN_0|CL_408|NAT_mex|2022-08-22"
      ],
      "attributes":[
        "BULK"
      ]
    },
    {
      "source":1011,
      "target":1012,
      "directed":false,
      "length":0.00851438,
      "support":0.0,
      "removed":false,
      "sequences":[
        "ID_CEC-21-5449|ST_1|CODE_09015|SX_M|RISK_3|AGE_30|SES_2|SCO_2|CD4_1|DRUG_0|MET_NA|APP_1|RES_1|REC_0|VEN_0|CL_58|NAT_mex|2021-11-04",
        "ID_CEC-22-8502|ST_1|CODE_09010|SX_M|RISK_3|AGE_21|SES_1|SCO_1|CD4_2|DRUG_1|MET_NA|APP_0|RES_1|REC_0|VEN_0|CL_58|NAT_mex|2022-08-05"
      ],
      "attributes":[
        "BULK"
      ]
    },
    {
      "source":1011,
      "target":1013,
      "directed":false,
      "length":0.00565715,
      "support":0.0,
      "removed":false,
      "sequences":[
        "ID_CEC-21-5449|ST_1|CODE_09015|SX_M|RISK_3|AGE_30|SES_2|SCO_2|CD4_1|DRUG_0|MET_NA|APP_1|RES_1|REC_0|VEN_0|CL_58|NAT_mex|2021-11-04",
        "ID_CEC-22-9001|ST_1|CODE_09012|SX_M|RISK_3|AGE_35|SES_2|SCO_3|CD4_1|DRUG_0|MET_NA|APP_1|RES_1|REC_0|VEN_1|CL_58|NAT_mex|2022-09-19"
      ],
      "attributes":[
        "BULK"
      ]
    },
    {
      "source":1011,
      "target":1014,
      "directed":false,
      "length":0.00672381,
      "support":0.0,
      "removed":false,
      "sequences":[
        "ID_CEC-21-5449|ST_1|CODE_09015|SX_M|RISK_3|AGE_30|SES_2|SCO_2|CD4_1|DRUG_0|MET_NA|APP_1|RES_1|REC_0|VEN_0|CL_58|NAT_mex|2021-11-04",
        "ID_CEC-22-9003|ST_1|CODE_09010|SX_M|RISK_3|AGE_27|SES_2|SCO_3|CD4_2|DRUG_1|MET_NA|APP_1|RES_1|REC_0|VEN_0|CL_58|NAT_mex|2022-09-19"
      ],
      "attributes":[
        "BULK"
      ]
    },
    {
      "source":503,
      "target":506,
      "directed":false,
      "length":0.00600736,
      "support":0.0,
      "removed":false,
      "sequences":[
        "ID_CEC-21-5458|ST_1|CODE_09011|SX_F|RISK_1|AGE_47|SES_1|SCO_2|CD4_1|DRUG_0|MET_NA|APP_NA|RES_1|REC_0|VEN_NA|CL_25|NAT_mex|2021-11-04",
        "ID_CEC-22-7234|ST_1|CODE_09007|SX_M|RISK_NA|AGE_64|SES_NA|SCO_NA|CD4_1|DRUG_NA|MET_NA|APP_NA|RES_1|REC_0|VEN_NA|CL_25|NAT_NA|2022-04-21"
      ],
      "attributes":[
        "BULK"
      ]
    },
    {
      "source":503,
      "target":507,
      "directed":false,
      "length":0.0127961,
      "support":0.0,
      "removed":false,
      "sequences":[
        "ID_CEC-21-5458|ST_1|CODE_09011|SX_F|RISK_1|AGE_47|SES_1|SCO_2|CD4_1|DRUG_0|MET_NA|APP_NA|RES_1|REC_0|VEN_NA|CL_25|NAT_mex|2021-11-04",
        "ID_CEC-22-8552|ST_2|CODE_15070|SX_F|RISK_NA|AGE_40|SES_NA|SCO_NA|CD4_1|DRUG_NA|MET_NA|APP_NA|RES_1|REC_0|VEN_NA|CL_25|NAT_NA|2022-08-10"
      ],
      "attributes":[
        "BULK"
      ]
    },
    {
      "source":2293,
      "target":2294,
      "directed":false,
      "length":0.00743997,
      "support":0.0,
      "removed":false,
      "sequences":[
        "ID_CEC-21-5466|ST_1|CODE_09005|SX_M|RISK_3|AGE_26|SES_2|SCO_2|CD4_2|DRUG_1|MET_NA|APP_1|RES_1|REC_0|VEN_1|CL_685|NAT_mex|2021-11-05",
        "ID_CEC-22-7498|ST_1|CODE_09007|SX_M|RISK_3|AGE_24|SES_1|SCO_2|CD4_1|DRUG_1|MET_NA|APP_0|RES_1|REC_0|VEN_0|CL_685|NAT_mex|2022-05-12"
      ],
      "attributes":[
        "BULK"
      ]
    },
    {
      "source":872,
      "target":873,
      "directed":false,
      "length":0.00957048,
      "support":0.0,
      "removed":false,
      "sequences":[
        "ID_CEC-21-5467|ST_1|CODE_09014|SX_M|RISK_3|AGE_26|SES_2|SCO_3|CD4_1|DRUG_0|MET_NA|APP_0|RES_1|REC_0|VEN_0|CL_316|NAT_mex|2021-11-05",
        "ID_CEC-22-7004|ST_1|CODE_09005|SX_M|RISK_3|AGE_30|SES_2|SCO_2|CD4_2|DRUG_1|MET_NA|APP_1|RES_1|REC_0|VEN_1|CL_316|NAT_mex|2022-03-30"
      ],
      "attributes":[
        "BULK"
      ]
    },
    {
      "source":872,
      "target":874,
      "directed":false,
      "length":0.00708068,
      "support":0.0,
      "removed":false,
      "sequences":[
        "ID_CEC-21-5467|ST_1|CODE_09014|SX_M|RISK_3|AGE_26|SES_2|SCO_3|CD4_1|DRUG_0|MET_NA|APP_0|RES_1|REC_0|VEN_0|CL_316|NAT_mex|2021-11-05",
        "ID_CEC-22-7792|ST_1|CODE_09005|SX_M|RISK_3|AGE_20|SES_2|SCO_2|CD4_2|DRUG_1|MET_NA|APP_1|RES_1|REC_0|VEN_0|CL_316|NAT_mex|2022-06-02"
      ],
      "attributes":[
        "BULK"
      ]
    },
    {
      "source":3166,
      "target":3167,
      "directed":false,
      "length":0.00458916,
      "support":0.0,
      "removed":false,
      "sequences":[
        "ID_CEC-21-5473|ST_1|CODE_09015|SX_M|RISK_3|AGE_24|SES_2|SCO_3|CD4_2|DRUG_1|MET_NA|APP_0|RES_1|REC_0|VEN_0|CL_475|NAT_mex|2021-11-05",
        "ID_CEC-22-9075|ST_1|CODE_09005|SX_M|RISK_3|AGE_21|SES_1|SCO_2|CD4_2|DRUG_1|MET_NA|APP_1|RES_2|REC_1|VEN_1|CL_475|NAT_mex|2022-09-26"
      ],
      "attributes":[
        "BULK"
      ]
    },
    {
      "source":533,
      "target":535,
      "directed":false,
      "length":0.00743775,
      "support":0.0,
      "removed":false,
      "sequences":[
        "ID_CEC-21-5474|ST_1|CODE_09007|SX_M|RISK_3|AGE_29|SES_1|SCO_3|CD4_1|DRUG_0|MET_NA|APP_1|RES_1|REC_0|VEN_0|CL_53|NAT_mex|2021-11-05",
        "ID_CEC-22-6761|ST_1|CODE_09010|SX_M|RISK_NA|AGE_24|SES_NA|SCO_NA|CD4_2|DRUG_NA|MET_NA|APP_NA|RES_1|REC_0|VEN_NA|CL_53|NAT_NA|2022-03-11"
      ],
      "attributes":[
        "BULK"
      ]
    },
    {
      "source":533,
      "target":536,
      "directed":false,
      "length":0.00743933,
      "support":0.0,
      "removed":false,
      "sequences":[
        "ID_CEC-21-5474|ST_1|CODE_09007|SX_M|RISK_3|AGE_29|SES_1|SCO_3|CD4_1|DRUG_0|MET_NA|APP_1|RES_1|REC_0|VEN_0|CL_53|NAT_mex|2021-11-05",
        "ID_CEC-22-8105|ST_1|CODE_09016|SX_M|RISK_NA|AGE_38|SES_NA|SCO_NA|CD4_2|DRUG_NA|MET_NA|APP_NA|RES_1|REC_0|VEN_NA|CL_53|NAT_NA|2022-06-28"
      ],
      "attributes":[
        "BULK"
      ]
    },
    {
      "source":533,
      "target":537,
      "directed":false,
      "length":0.00815604,
      "support":0.0,
      "removed":false,
      "sequences":[
        "ID_CEC-21-5474|ST_1|CODE_09007|SX_M|RISK_3|AGE_29|SES_1|SCO_3|CD4_1|DRUG_0|MET_NA|APP_1|RES_1|REC_0|VEN_0|CL_53|NAT_mex|2021-11-05",
        "ID_CEC-22-8791|ST_1|CODE_09005|SX_M|RISK_3|AGE_30|SES_1|SCO_3|CD4_1|DRUG_1|MET_NA|APP_1|RES_1|REC_0|VEN_0|CL_53|NAT_mex|2022-08-29"
      ],
      "attributes":[
        "BULK"
      ]
    },
    {
      "source":533,
      "target":538,
      "directed":false,
      "length":0.00851518,
      "support":0.0,
      "removed":false,
      "sequences":[
        "ID_CEC-21-5474|ST_1|CODE_09007|SX_M|RISK_3|AGE_29|SES_1|SCO_3|CD4_1|DRUG_0|MET_NA|APP_1|RES_1|REC_0|VEN_0|CL_53|NAT_mex|2021-11-05",
        "ID_CEC-22-8797|ST_1|CODE_09007|SX_M|RISK_NA|AGE_34|SES_NA|SCO_NA|CD4_1|DRUG_NA|MET_NA|APP_NA|RES_1|REC_0|VEN_NA|CL_53|NAT_mex|2022-08-30"
      ],
      "attributes":[
        "BULK"
      ]
    },
    {
      "source":683,
      "target":684,
      "directed":false,
      "length":0.00816004,
      "support":0.0,
      "removed":false,
      "sequences":[
        "ID_CEC-21-5479|ST_1|CODE_09007|SX_M|RISK_NA|AGE_25|SES_1|SCO_2|CD4_3|DRUG_NA|MET_NA|APP_0|RES_2|REC_0|VEN_1|CL_394|NAT_mex|2021-11-08",
        "ID_CEC-21-5928|ST_1|CODE_09005|SX_M|RISK_3|AGE_33|SES_2|SCO_2|CD4_2|DRUG_0|MET_NA|APP_1|RES_2|REC_1|VEN_0|CL_394|NAT_mex|2021-12-14"
      ],
      "attributes":[
        "BULK"
      ]
    },
    {
      "source":683,
      "target":685,
      "directed":false,
      "length":0.0088744,
      "support":0.0,
      "removed":false,
      "sequences":[
        "ID_CEC-21-5479|ST_1|CODE_09007|SX_M|RISK_NA|AGE_25|SES_1|SCO_2|CD4_3|DRUG_NA|MET_NA|APP_0|RES_2|REC_0|VEN_1|CL_394|NAT_mex|2021-11-08",
        "ID_CEC-22-8682|ST_1|CODE_09008|SX_M|RISK_3|AGE_46|SES_1|SCO_2|CD4_2|DRUG_0|MET_NA|APP_0|RES_2|REC_0|VEN_0|CL_394|NAT_mex|2022-08-19"
      ],
      "attributes":[
        "BULK"
      ]
    },
    {
      "source":1673,
      "target":1674,
      "directed":false,
      "length":0.0060083,
      "support":0.0,
      "removed":false,
      "sequences":[
        "ID_CEC-21-5481|ST_2|CODE_15104|SX_M|RISK_3|AGE_22|SES_1|SCO_2|CD4_2|DRUG_1|MET_NA|APP_0|RES_1|REC_0|VEN_0|CL_502|NAT_mex|2021-11-08",
        "ID_CEC-21-5726|ST_1|CODE_09015|SX_M|RISK_3|AGE_26|SES_2|SCO_3|CD4_2|DRUG_1|MET_NA|APP_1|RES_1|REC_0|VEN_0|CL_502|NAT_mex|2021-11-29"
      ],
      "attributes":[
        "BULK"
      ]
    },
    {
      "source":1673,
      "target":1675,
      "directed":false,
      "length":0.00529879,
      "support":0.0,
      "removed":false,
      "sequences":[
        "ID_CEC-21-5481|ST_2|CODE_15104|SX_M|RISK_3|AGE_22|SES_1|SCO_2|CD4_2|DRUG_1|MET_NA|APP_0|RES_1|REC_0|VEN_0|CL_502|NAT_mex|2021-11-08",
        "ID_CEC-22-6125|ST_1|CODE_09010|SX_M|RISK_3|AGE_25|SES_3|SCO_3|CD4_1|DRUG_1|MET_NA|APP_1|RES_1|REC_0|VEN_0|CL_502|NAT_mex|2022-01-14"
      ],
      "attributes":[
        "BULK"
      ]
    },
    {
      "source":860,
      "target":859,
      "directed":false,
      "length":0.0106514,
      "support":0.0,
      "removed":false,
      "sequences":[
        "ID_CEC-21-5482|ST_1|CODE_09015|SX_M|RISK_3|AGE_36|SES_2|SCO_3|CD4_3|DRUG_1|MET_NA|APP_1|RES_2|REC_0|VEN_0|CL_97|NAT_mex|2021-11-08",
        "ID_CEC-22-7845|ST_1|CODE_09007|SX_M|RISK_3|AGE_30|SES_2|SCO_2|CD4_2|DRUG_1|MET_NA|APP_0|RES_1|REC_0|VEN_0|CL_97|NAT_mex|2022-06-06"
      ],
      "attributes":[
        "BULK"
      ]
    },
    {
      "source":3168,
      "target":3169,
      "directed":false,
      "length":0.00352701,
      "support":0.0,
      "removed":false,
      "sequences":[
        "ID_CEC-21-5488|ST_2|CODE_15013|SX_M|RISK_3|AGE_22|SES_2|SCO_2|CD4_1|DRUG_0|MET_NA|APP_1|RES_1|REC_0|VEN_1|CL_46|NAT_mex|2021-11-08",
        "ID_CEC-21-5489|ST_2|CODE_15013|SX_M|RISK_3|AGE_21|SES_2|SCO_3|CD4_2|DRUG_0|MET_1|APP_0|RES_1|REC_0|VEN_0|CL_46|NAT_mex|2021-11-08"
      ],
      "attributes":[
        "BULK"
      ]
    },
    {
      "source":2285,
      "target":2286,
      "directed":false,
      "length":0.00176092,
      "support":0.0,
      "removed":false,
      "sequences":[
        "ID_CEC-21-5493|ST_1|CODE_09007|SX_M|RISK_3|AGE_19|SES_1|SCO_2|CD4_2|DRUG_NA|MET_NA|APP_1|RES_4|REC_0|VEN_0|CL_681|NAT_mex|2021-11-08",
        "ID_CEC-21-5844|ST_1|CODE_09012|SX_M|RISK_3|AGE_30|SES_1|SCO_3|CD4_2|DRUG_1|MET_NA|APP_1|RES_4|REC_1|VEN_1|CL_681|NAT_mex|2021-12-07"
      ],
      "attributes":[
        "BULK"
      ]
    },
    {
      "source":1937,
      "target":1938,
      "directed":false,
      "length":0.0104905,
      "support":0.0,
      "removed":false,
      "sequences":[
        "ID_CEC-21-5497|ST_2|CODE_15033|SX_M|RISK_3|AGE_34|SES_1|SCO_3|CD4_3|DRUG_1|MET_NA|APP_1|RES_1|REC_1|VEN_1|CL_464|NAT_mex|2021-11-09",
        "ID_CEC-22-6383|ST_1|CODE_09014|SX_M|RISK_3|AGE_24|SES_2|SCO_2|CD4_2|DRUG_0|MET_NA|APP_1|RES_1|REC_1|VEN_NA|CL_464|NAT_mex|2022-02-08"
      ],
      "attributes":[
        "BULK"
      ]
    },
    {
      "source":1589,
      "target":1590,
      "directed":false,
      "length":0.010647,
      "support":0.0,
      "removed":false,
      "sequences":[
        "ID_CEC-21-5500|ST_1|CODE_09015|SX_M|RISK_3|AGE_28|SES_2|SCO_2|CD4_2|DRUG_1|MET_NA|APP_1|RES_1|REC_0|VEN_1|CL_608|NAT_mex|2021-11-09",
        "ID_CEC-22-9429|ST_2|CODE_15104|SX_M|RISK_3|AGE_25|SES_2|SCO_2|CD4_2|DRUG_1|MET_NA|APP_0|RES_1|REC_0|VEN_0|CL_608|NAT_mex|2022-10-27"
      ],
      "attributes":[
        "BULK"
      ]
    },
    {
      "source":1589,
      "target":1591,
      "directed":false,
      "length":0.0085067,
      "support":0.0,
      "removed":false,
      "sequences":[
        "ID_CEC-21-5500|ST_1|CODE_09015|SX_M|RISK_3|AGE_28|SES_2|SCO_2|CD4_2|DRUG_1|MET_NA|APP_1|RES_1|REC_0|VEN_1|CL_608|NAT_mex|2021-11-09",
        "ID_CEC-22-9430|ST_1|CODE_09005|SX_M|RISK_3|AGE_31|SES_2|SCO_3|CD4_2|DRUG_1|MET_NA|APP_0|RES_2|REC_0|VEN_1|CL_608|NAT_mex|2022-10-27"
      ],
      "attributes":[
        "BULK"
      ]
    },
    {
      "source":2296,
      "target":2297,
      "directed":false,
      "length":0.00140813,
      "support":0.0,
      "removed":false,
      "sequences":[
        "ID_CEC-21-5501|ST_2|CODE_15033|SX_M|RISK_3|AGE_33|SES_2|SCO_3|CD4_2|DRUG_1|MET_NA|APP_1|RES_1|REC_0|VEN_1|CL_488|NAT_mex|2021-11-09",
        "ID_CEC-22-6814|ST_1|CODE_09006|SX_M|RISK_3|AGE_28|SES_1|SCO_2|CD4_1|DRUG_1|MET_NA|APP_0|RES_1|REC_0|VEN_0|CL_488|NAT_mex|2022-03-15"
      ],
      "attributes":[
        "BULK"
      ]
    },
    {
      "source":2296,
      "target":2298,
      "directed":false,
      "length":0.00317335,
      "support":0.0,
      "removed":false,
      "sequences":[
        "ID_CEC-21-5501|ST_2|CODE_15033|SX_M|RISK_3|AGE_33|SES_2|SCO_3|CD4_2|DRUG_1|MET_NA|APP_1|RES_1|REC_0|VEN_1|CL_488|NAT_mex|2021-11-09",
        "ID_CEC-22-6819|ST_1|CODE_09003|SX_M|RISK_3|AGE_35|SES_2|SCO_3|CD4_2|DRUG_1|MET_NA|APP_1|RES_1|REC_0|VEN_1|CL_488|NAT_mex|2022-03-15"
      ],
      "attributes":[
        "BULK"
      ]
    },
    {
      "source":140,
      "target":141,
      "directed":false,
      "length":0.0117264,
      "support":0.0,
      "removed":false,
      "sequences":[
        "ID_CEC-21-5502|ST_1|CODE_09007|SX_M|RISK_3|AGE_22|SES_2|SCO_2|CD4_2|DRUG_1|MET_NA|APP_1|RES_1|REC_1|VEN_1|CL_62|NAT_mex|2021-11-09",
        "ID_CEC-22-6059|ST_1|CODE_09012|SX_M|RISK_3|AGE_26|SES_2|SCO_2|CD4_1|DRUG_1|MET_NA|APP_1|RES_1|REC_0|VEN_1|CL_62|NAT_mex|2022-01-10"
      ],
      "attributes":[
        "BULK"
      ]
    },
    {
      "source":140,
      "target":142,
      "directed":false,
      "length":0.00922418,
      "support":0.0,
      "removed":false,
      "sequences":[
        "ID_CEC-21-5502|ST_1|CODE_09007|SX_M|RISK_3|AGE_22|SES_2|SCO_2|CD4_2|DRUG_1|MET_NA|APP_1|RES_1|REC_1|VEN_1|CL_62|NAT_mex|2021-11-09",
        "ID_CEC-22-6585|ST_2|CODE_15058|SX_M|RISK_3|AGE_35|SES_1|SCO_3|CD4_1|DRUG_1|MET_NA|APP_NA|RES_1|REC_0|VEN_0|CL_62|NAT_mex|2022-02-24"
      ],
      "attributes":[
        "BULK"
      ]
    },
    {
      "source":140,
      "target":143,
      "directed":false,
      "length":0.00779683,
      "support":0.0,
      "removed":false,
      "sequences":[
        "ID_CEC-21-5502|ST_1|CODE_09007|SX_M|RISK_3|AGE_22|SES_2|SCO_2|CD4_2|DRUG_1|MET_NA|APP_1|RES_1|REC_1|VEN_1|CL_62|NAT_mex|2021-11-09",
        "ID_CEC-22-6719|ST_1|CODE_09015|SX_M|RISK_3|AGE_29|SES_1|SCO_2|CD4_1|DRUG_0|MET_NA|APP_1|RES_1|REC_0|VEN_0|CL_62|NAT_mex|2022-03-07"
      ],
      "attributes":[
        "BULK"
      ]
    },
    {
      "source":140,
      "target":144,
      "directed":false,
      "length":0.0113741,
      "support":0.0,
      "removed":false,
      "sequences":[
        "ID_CEC-21-5502|ST_1|CODE_09007|SX_M|RISK_3|AGE_22|SES_2|SCO_2|CD4_2|DRUG_1|MET_NA|APP_1|RES_1|REC_1|VEN_1|CL_62|NAT_mex|2021-11-09",
        "ID_CEC-22-9694|ST_1|CODE_09005|SX_M|RISK_3|AGE_26|SES_2|SCO_3|CD4_2|DRUG_1|MET_NA|APP_1|RES_1|REC_0|VEN_1|CL_62|NAT_mex|2022-11-28"
      ],
      "attributes":[
        "BULK"
      ]
    },
    {
      "source":3170,
      "target":3171,
      "directed":false,
      "length":0.000352204,
      "support":0.0,
      "removed":false,
      "sequences":[
        "ID_CEC-21-5507|ST_1|CODE_09003|SX_M|RISK_3|AGE_34|SES_2|SCO_2|CD4_1|DRUG_0|MET_NA|APP_1|RES_1|REC_0|VEN_NA|CL_1119|NAT_mex|2021-11-10",
        "ID_CEC-22-8900|ST_1|CODE_09015|SX_M|RISK_3|AGE_36|SES_1|SCO_3|CD4_1|DRUG_0|MET_NA|APP_1|RES_1|REC_0|VEN_0|CL_1119|NAT_mex|2022-09-06"
      ],
      "attributes":[
        "BULK"
      ]
    },
    {
      "source":437,
      "target":439,
      "directed":false,
      "length":0.00494361,
      "support":0.0,
      "removed":false,
      "sequences":[
        "ID_CEC-21-5516|ST_1|CODE_09007|SX_M|RISK_3|AGE_37|SES_1|SCO_3|CD4_1|DRUG_1|MET_NA|APP_0|RES_1|REC_0|VEN_NA|CL_395|NAT_mex|2021-11-12",
        "ID_CEC-22-6359|ST_2|CODE_15058|SX_M|RISK_3|AGE_32|SES_2|SCO_2|CD4_1|DRUG_1|MET_NA|APP_1|RES_1|REC_0|VEN_1|CL_395|NAT_mex|2022-02-02"
      ],
      "attributes":[
        "BULK"
      ]
    },
    {
      "source":437,
      "target":443,
      "directed":false,
      "length":0.00778701,
      "support":0.0,
      "removed":false,
      "sequences":[
        "ID_CEC-21-5516|ST_1|CODE_09007|SX_M|RISK_3|AGE_37|SES_1|SCO_3|CD4_1|DRUG_1|MET_NA|APP_0|RES_1|REC_0|VEN_NA|CL_395|NAT_mex|2021-11-12",
        "ID_CEC-22-8295|ST_1|CODE_09003|SX_M|RISK_3|AGE_28|SES_2|SCO_2|CD4_2|DRUG_1|MET_NA|APP_1|RES_1|REC_0|VEN_1|CL_395|NAT_mex|2022-07-13"
      ],
      "attributes":[
        "BULK"
      ]
    },
    {
      "source":437,
      "target":435,
      "directed":false,
      "length":0.0102997,
      "support":0.0,
      "removed":false,
      "sequences":[
        "ID_CEC-21-5516|ST_1|CODE_09007|SX_M|RISK_3|AGE_37|SES_1|SCO_3|CD4_1|DRUG_1|MET_NA|APP_0|RES_1|REC_0|VEN_NA|CL_395|NAT_mex|2021-11-12",
        "ID_CEC-22-8582|ST_1|CODE_09003|SX_M|RISK_3|AGE_46|SES_2|SCO_3|CD4_2|DRUG_0|MET_NA|APP_0|RES_1|REC_0|VEN_0|CL_395|NAT_mex|2022-08-11"
      ],
      "attributes":[
        "BULK"
      ]
    },
    {
      "source":2301,
      "target":2299,
      "directed":false,
      "length":0.00176195,
      "support":0.0,
      "removed":false,
      "sequences":[
        "ID_CEC-21-5527|ST_1|CODE_09008|SX_M|RISK_3|AGE_21|SES_2|SCO_3|CD4_1|DRUG_0|MET_NA|APP_1|RES_6|REC_0|VEN_0|CL_1120|NAT_mex|2021-11-11",
        "ID_CEC-21-5661|ST_1|CODE_09008|SX_M|RISK_2|AGE_31|SES_2|SCO_3|CD4_3|DRUG_1|MET_NA|APP_1|RES_6|REC_0|VEN_1|CL_1120|NAT_mex|2021-11-23"
      ],
      "attributes":[
        "BULK"
      ]
    },
    {
      "source":2301,
      "target":2300,
      "directed":false,
      "length":0.00388246,
      "support":0.0,
      "removed":false,
      "sequences":[
        "ID_CEC-21-5527|ST_1|CODE_09008|SX_M|RISK_3|AGE_21|SES_2|SCO_3|CD4_1|DRUG_0|MET_NA|APP_1|RES_6|REC_0|VEN_0|CL_1120|NAT_mex|2021-11-11",
        "ID_CEC-22-9868|ST_1|CODE_09008|SX_F|RISK_1|AGE_23|SES_1|SCO_2|CD4_2|DRUG_0|MET_NA|APP_0|RES_6|REC_0|VEN_0|CL_1120|NAT_mex|2022-12-14"
      ],
      "attributes":[
        "BULK"
      ]
    },
    {
      "source":1372,
      "target":1373,
      "directed":false,
      "length":0.00992405,
      "support":0.0,
      "removed":false,
      "sequences":[
        "ID_CEC-21-5532|ST_1|CODE_09005|SX_M|RISK_3|AGE_19|SES_2|SCO_2|CD4_1|DRUG_0|MET_NA|APP_1|RES_1|REC_0|VEN_0|CL_443|NAT_mex|2021-11-11",
        "ID_CEC-22-8913|ST_1|CODE_09015|SX_M|RISK_3|AGE_22|SES_1|SCO_2|CD4_1|DRUG_1|MET_NA|APP_0|RES_1|REC_0|VEN_1|CL_443|NAT_mex|2022-09-07"
      ],
      "attributes":[
        "BULK"
      ]
    },
    {
      "source":1372,
      "target":1374,
      "directed":false,
      "length":0.0120735,
      "support":0.0,
      "removed":false,
      "sequences":[
        "ID_CEC-21-5532|ST_1|CODE_09005|SX_M|RISK_3|AGE_19|SES_2|SCO_2|CD4_1|DRUG_0|MET_NA|APP_1|RES_1|REC_0|VEN_0|CL_443|NAT_mex|2021-11-11",
        "ID_CEC-22-9343|ST_1|CODE_09003|SX_M|RISK_3|AGE_24|SES_1|SCO_3|CD4_2|DRUG_1|MET_NA|APP_1|RES_1|REC_1|VEN_1|CL_443|NAT_mex|2022-10-20"
      ],
      "attributes":[
        "BULK"
      ]
    },
    {
      "source":434,
      "target":436,
      "directed":false,
      "length":0.00885858,
      "support":0.0,
      "removed":false,
      "sequences":[
        "ID_CEC-21-5536|ST_2|CODE_15058|SX_M|RISK_3|AGE_21|SES_2|SCO_3|CD4_2|DRUG_0|MET_NA|APP_1|RES_1|REC_1|VEN_0|CL_395|NAT_mex|2021-11-10",
        "ID_CEC-22-9215|ST_2|CODE_15058|SX_M|RISK_3|AGE_26|SES_2|SCO_3|CD4_1|DRUG_0|MET_NA|APP_1|RES_1|REC_0|VEN_0|CL_395|NAT_mex|2022-10-05"
      ],
      "attributes":[
        "BULK"
      ]
    },
    {
      "source":865,
      "target":866,
      "directed":false,
      "length":0.0121012,
      "support":0.0,
      "removed":false,
      "sequences":[
        "ID_CEC-21-5539|ST_1|CODE_09005|SX_M|RISK_3|AGE_26|SES_1|SCO_1|CD4_2|DRUG_1|MET_NA|APP_0|RES_1|REC_0|VEN_0|CL_11|NAT_mex|2021-11-10",
        "ID_CEC-22-7999|ST_1|CODE_09005|SX_M|RISK_3|AGE_25|SES_2|SCO_2|CD4_3|DRUG_0|MET_NA|APP_1|RES_1|REC_1|VEN_1|CL_11|NAT_mex|2022-06-17"
      ],
      "attributes":[
        "BULK"
      ]
    },
    {
      "source":3172,
      "target":3173,
      "directed":false,
      "length":0.00984798,
      "support":0.0,
      "removed":false,
      "sequences":[
        "ID_CEC-21-5542|ST_1|CODE_09015|SX_F|RISK_NA|AGE_67|SES_NA|SCO_NA|CD4_2|DRUG_NA|MET_NA|APP_NA|RES_1|REC_1|VEN_NA|CL_1121|NAT_NA|2021-11-10",
        "ID_CEC-22-6582|ST_1|CODE_09015|SX_M|RISK_NA|AGE_52|SES_NA|SCO_NA|CD4_1|DRUG_NA|MET_NA|APP_NA|RES_1|REC_0|VEN_NA|CL_1121|NAT_NA|2022-02-23"
      ],
      "attributes":[
        "BULK"
      ]
    },
    {
      "source":3174,
      "target":3175,
      "directed":false,
      "length":0.00282138,
      "support":0.0,
      "removed":false,
      "sequences":[
        "ID_CEC-21-5544|ST_2|CODE_15025|SX_M|RISK_3|AGE_21|SES_2|SCO_2|CD4_1|DRUG_0|MET_NA|APP_0|RES_1|REC_0|VEN_0|CL_1122|NAT_mex|2021-11-10",
        "ID_CEC-21-5899|ST_2|CODE_15025|SX_M|RISK_3|AGE_36|SES_2|SCO_3|CD4_2|DRUG_1|MET_NA|APP_0|RES_1|REC_1|VEN_0|CL_1122|NAT_mex|2021-12-10"
      ],
      "attributes":[
        "BULK"
      ]
    },
    {
      "source":3176,
      "target":3177,
      "directed":false,
      "length":0.00423544,
      "support":0.0,
      "removed":false,
      "sequences":[
        "ID_CEC-21-5551|ST_1|CODE_07106|SX_M|RISK_3|AGE_36|SES_1|SCO_3|CD4_1|DRUG_0|MET_NA|APP_0|RES_2|REC_0|VEN_0|CL_1123|NAT_mex|2021-11-16",
        "ID_CEC-22-6588|ST_2|CODE_15058|SX_M|RISK_3|AGE_41|SES_2|SCO_2|CD4_2|DRUG_0|MET_NA|APP_1|RES_2|REC_0|VEN_1|CL_1123|NAT_mex|2022-02-24"
      ],
      "attributes":[
        "BULK"
      ]
    },
    {
      "source":364,
      "target":365,
      "directed":false,
      "length":0.00565459,
      "support":0.0,
      "removed":false,
      "sequences":[
        "ID_CEC-21-5554|ST_1|CODE_09006|SX_M|RISK_3|AGE_25|SES_1|SCO_3|CD4_1|DRUG_1|MET_NA|APP_0|RES_1|REC_0|VEN_0|CL_122|NAT_mex|2021-11-16",
        "ID_CEC-22-7589|ST_1|CODE_09004|SX_M|RISK_3|AGE_28|SES_2|SCO_2|CD4_2|DRUG_1|MET_NA|APP_1|RES_1|REC_0|VEN_0|CL_122|NAT_mex|2022-05-19"
      ],
      "attributes":[
        "BULK"
      ]
    },
    {
      "source":364,
      "target":366,
      "directed":false,
      "length":0.00352762,
      "support":0.0,
      "removed":false,
      "sequences":[
        "ID_CEC-21-5554|ST_1|CODE_09006|SX_M|RISK_3|AGE_25|SES_1|SCO_3|CD4_1|DRUG_1|MET_NA|APP_0|RES_1|REC_0|VEN_0|CL_122|NAT_mex|2021-11-16",
        "ID_CEC-22-8085|ST_1|CODE_09004|SX_M|RISK_3|AGE_30|SES_1|SCO_3|CD4_2|DRUG_1|MET_NA|APP_1|RES_1|REC_1|VEN_0|CL_122|NAT_mex|2022-06-27"
      ],
      "attributes":[
        "BULK"
      ]
    },
    {
      "source":364,
      "target":367,
      "directed":false,
      "length":0.00388224,
      "support":0.0,
      "removed":false,
      "sequences":[
        "ID_CEC-21-5554|ST_1|CODE_09006|SX_M|RISK_3|AGE_25|SES_1|SCO_3|CD4_1|DRUG_1|MET_NA|APP_0|RES_1|REC_0|VEN_0|CL_122|NAT_mex|2021-11-16",
        "ID_CEC-22-9424|ST_1|CODE_09004|SX_M|RISK_3|AGE_21|SES_1|SCO_2|CD4_2|DRUG_0|MET_NA|APP_0|RES_1|REC_0|VEN_0|CL_122|NAT_mex|2022-10-27"
      ],
      "attributes":[
        "BULK"
      ]
    },
    {
      "source":1181,
      "target":1182,
      "directed":false,
      "length":0.00423414,
      "support":0.0,
      "removed":false,
      "sequences":[
        "ID_CEC-21-5558|ST_1|CODE_09005|SX_M|RISK_3|AGE_25|SES_1|SCO_3|CD4_1|DRUG_0|MET_NA|APP_1|RES_2|REC_0|VEN_1|CL_380|NAT_mex|2021-11-16",
        "ID_CEC-21-5712|ST_1|CODE_09003|SX_M|RISK_3|AGE_28|SES_2|SCO_3|CD4_1|DRUG_0|MET_NA|APP_1|RES_2|REC_0|VEN_1|CL_380|NAT_mex|2021-11-26"
      ],
      "attributes":[
        "BULK"
      ]
    },
    {
      "source":894,
      "target":895,
      "directed":false,
      "length":0.0031754,
      "support":0.0,
      "removed":false,
      "sequences":[
        "ID_CEC-21-5567|ST_1|CODE_09006|SX_M|RISK_3|AGE_27|SES_2|SCO_2|CD4_1|DRUG_1|MET_NA|APP_0|RES_1|REC_0|VEN_0|CL_400|NAT_mex|2021-11-17",
        "ID_CEC-22-6799|ST_1|CODE_09003|SX_M|RISK_3|AGE_36|SES_1|SCO_2|CD4_2|DRUG_0|MET_NA|APP_1|RES_1|REC_0|VEN_1|CL_400|NAT_mex|2022-03-15"
      ],
      "attributes":[
        "BULK"
      ]
    },
    {
      "source":894,
      "target":896,
      "directed":false,
      "length":0.00494146,
      "support":0.0,
      "removed":false,
      "sequences":[
        "ID_CEC-21-5567|ST_1|CODE_09006|SX_M|RISK_3|AGE_27|SES_2|SCO_2|CD4_1|DRUG_1|MET_NA|APP_0|RES_1|REC_0|VEN_0|CL_400|NAT_mex|2021-11-17",
        "ID_CEC-22-9567|ST_1|CODE_09006|SX_M|RISK_3|AGE_27|SES_2|SCO_3|CD4_1|DRUG_0|MET_NA|APP_1|RES_1|REC_0|VEN_1|CL_400|NAT_mex|2022-11-11"
      ],
      "attributes":[
        "BULK"
      ]
    },
    {
      "source":1042,
      "target":1044,
      "directed":false,
      "length":0.00424153,
      "support":0.0,
      "removed":false,
      "sequences":[
        "ID_CEC-21-5573|ST_1|CODE_09012|SX_M|RISK_3|AGE_22|SES_2|SCO_2|CD4_1|DRUG_0|MET_NA|APP_1|RES_1|REC_0|VEN_0|CL_72|NAT_mex|2021-11-17",
        "ID_CEC-22-7765|ST_1|CODE_09007|SX_M|RISK_3|AGE_27|SES_2|SCO_3|CD4_2|DRUG_0|MET_NA|APP_0|RES_1|REC_0|VEN_0|CL_72|NAT_mex|2022-06-01"
      ],
      "attributes":[
        "BULK"
      ]
    },
    {
      "source":1450,
      "target":1451,
      "directed":false,
      "length":0.0110139,
      "support":0.0,
      "removed":false,
      "sequences":[
        "ID_CEC-21-5575|ST_2|CODE_15031|SX_M|RISK_3|AGE_29|SES_1|SCO_2|CD4_2|DRUG_0|MET_NA|APP_1|RES_1|REC_0|VEN_1|CL_433|NAT_mex|2021-11-17",
        "ID_CEC-22-6702|ST_1|CODE_09016|SX_M|RISK_3|AGE_32|SES_2|SCO_2|CD4_1|DRUG_0|MET_NA|APP_0|RES_1|REC_0|VEN_0|CL_433|NAT_mex|2022-03-07"
      ],
      "attributes":[
        "BULK"
      ]
    },
    {
      "source":901,
      "target":902,
      "directed":false,
      "length":0.0120906,
      "support":0.0,
      "removed":false,
      "sequences":[
        "ID_CEC-21-5585|ST_2|CODE_15033|SX_M|RISK_3|AGE_34|SES_2|SCO_2|CD4_2|DRUG_1|MET_NA|APP_1|RES_1|REC_1|VEN_0|CL_315|NAT_mex|2021-11-18",
        "ID_CEC-22-6841|ST_1|CODE_09010|SX_M|RISK_2|AGE_31|SES_1|SCO_2|CD4_1|DRUG_1|MET_NA|APP_0|RES_1|REC_0|VEN_0|CL_315|NAT_mex|2022-03-16"
      ],
      "attributes":[
        "BULK"
      ]
    },
    {
      "source":901,
      "target":903,
      "directed":false,
      "length":0.00886798,
      "support":0.0,
      "removed":false,
      "sequences":[
        "ID_CEC-21-5585|ST_2|CODE_15033|SX_M|RISK_3|AGE_34|SES_2|SCO_2|CD4_2|DRUG_1|MET_NA|APP_1|RES_1|REC_1|VEN_0|CL_315|NAT_mex|2021-11-18",
        "ID_CEC-22-8837|ST_1|CODE_09015|SX_M|RISK_3|AGE_33|SES_1|SCO_3|CD4_1|DRUG_0|MET_NA|APP_1|RES_1|REC_0|VEN_0|CL_315|NAT_mex|2022-08-31"
      ],
      "attributes":[
        "BULK"
      ]
    },
    {
      "source":3178,
      "target":3179,
      "directed":false,
      "length":0.00885963,
      "support":0.0,
      "removed":false,
      "sequences":[
        "ID_CEC-21-5586|ST_2|CODE_15104|SX_M|RISK_NA|AGE_62|SES_1|SCO_2|CD4_1|DRUG_1|MET_NA|APP_0|RES_1|REC_0|VEN_NA|CL_640|NAT_mex|2021-11-18",
        "ID_CEC-21-5659|ST_2|CODE_15104|SX_F|RISK_1|AGE_44|SES_1|SCO_2|CD4_1|DRUG_1|MET_NA|APP_0|RES_1|REC_0|VEN_NA|CL_640|NAT_mex|2021-11-23"
      ],
      "attributes":[
        "BULK"
      ]
    },
    {
      "source":2264,
      "target":2265,
      "directed":false,
      "length":0.0124543,
      "support":0.0,
      "removed":false,
      "sequences":[
        "ID_CEC-21-5590|ST_1|CODE_09003|SX_M|RISK_3|AGE_25|SES_2|SCO_3|CD4_2|DRUG_1|MET_NA|APP_1|RES_4|REC_0|VEN_1|CL_417|NAT_mex|2021-11-18",
        "ID_CEC-22-9569|ST_1|CODE_09011|SX_M|RISK_3|AGE_40|SES_2|SCO_3|CD4_1|DRUG_0|MET_NA|APP_0|RES_1|REC_0|VEN_0|CL_417|NAT_mex|2022-11-10"
      ],
      "attributes":[
        "BULK"
      ]
    },
    {
      "source":771,
      "target":773,
      "directed":false,
      "length":0.01245,
      "support":0.0,
      "removed":false,
      "sequences":[
        "ID_CEC-21-5593|ST_1|CODE_09014|SX_M|RISK_3|AGE_25|SES_2|SCO_3|CD4_2|DRUG_1|MET_NA|APP_1|RES_1|REC_0|VEN_0|CL_397|NAT_mex|2021-11-12",
        "ID_CEC-22-8337|ST_1|CODE_09015|SX_M|RISK_NA|AGE_35|SES_NA|SCO_NA|CD4_1|DRUG_NA|MET_NA|APP_NA|RES_1|REC_0|VEN_NA|CL_397|NAT_NA|2022-07-15"
      ],
      "attributes":[
        "BULK"
      ]
    },
    {
      "source":688,
      "target":689,
      "directed":false,
      "length":0.00352999,
      "support":0.0,
      "removed":false,
      "sequences":[
        "ID_CEC-21-5595|ST_1|CODE_09012|SX_M|RISK_3|AGE_25|SES_1|SCO_3|CD4_1|DRUG_1|MET_NA|APP_0|RES_1|REC_0|VEN_0|CL_69|NAT_mex|2021-11-12",
        "ID_CEC-21-5689|ST_1|CODE_09012|SX_M|RISK_3|AGE_22|SES_1|SCO_2|CD4_1|DRUG_1|MET_NA|APP_0|RES_1|REC_0|VEN_0|CL_69|NAT_mex|2021-11-25"
      ],
      "attributes":[
        "BULK"
      ]
    },
    {
      "source":688,
      "target":690,
      "directed":false,
      "length":0.00850988,
      "support":0.0,
      "removed":false,
      "sequences":[
        "ID_CEC-21-5595|ST_1|CODE_09012|SX_M|RISK_3|AGE_25|SES_1|SCO_3|CD4_1|DRUG_1|MET_NA|APP_0|RES_1|REC_0|VEN_0|CL_69|NAT_mex|2021-11-12",
        "ID_CEC-21-5837|ST_1|CODE_09003|SX_M|RISK_3|AGE_30|SES_1|SCO_3|CD4_2|DRUG_1|MET_NA|APP_0|RES_2|REC_0|VEN_0|CL_69|NAT_mex|2021-12-06"
      ],
      "attributes":[
        "BULK"
      ]
    },
    {
      "source":688,
      "target":692,
      "directed":false,
      "length":0.00957527,
      "support":0.0,
      "removed":false,
      "sequences":[
        "ID_CEC-21-5595|ST_1|CODE_09012|SX_M|RISK_3|AGE_25|SES_1|SCO_3|CD4_1|DRUG_1|MET_NA|APP_0|RES_1|REC_0|VEN_0|CL_69|NAT_mex|2021-11-12",
        "ID_CEC-22-8095|ST_1|CODE_09003|SX_F|RISK_1|AGE_38|SES_2|SCO_2|CD4_1|DRUG_0|MET_NA|APP_1|RES_2|REC_0|VEN_0|CL_69|NAT_mex|2022-06-28"
      ],
      "attributes":[
        "BULK"
      ]
    },
    {
      "source":688,
      "target":693,
      "directed":false,
      "length":0.00850649,
      "support":0.0,
      "removed":false,
      "sequences":[
        "ID_CEC-21-5595|ST_1|CODE_09012|SX_M|RISK_3|AGE_25|SES_1|SCO_3|CD4_1|DRUG_1|MET_NA|APP_0|RES_1|REC_0|VEN_0|CL_69|NAT_mex|2021-11-12",
        "ID_CEC-22-8096|ST_1|CODE_09003|SX_M|RISK_3|AGE_43|SES_2|SCO_3|CD4_1|DRUG_1|MET_NA|APP_1|RES_2|REC_0|VEN_1|CL_69|NAT_mex|2022-06-28"
      ],
      "attributes":[
        "BULK"
      ]
    },
    {
      "source":688,
      "target":694,
      "directed":false,
      "length":0.00708058,
      "support":0.0,
      "removed":false,
      "sequences":[
        "ID_CEC-21-5595|ST_1|CODE_09012|SX_M|RISK_3|AGE_25|SES_1|SCO_3|CD4_1|DRUG_1|MET_NA|APP_0|RES_1|REC_0|VEN_0|CL_69|NAT_mex|2021-11-12",
        "ID_CEC-22-8641|ST_1|CODE_09003|SX_M|RISK_3|AGE_39|SES_2|SCO_2|CD4_1|DRUG_1|MET_NA|APP_0|RES_2|REC_0|VEN_1|CL_69|NAT_mex|2022-08-17"
      ],
      "attributes":[
        "BULK"
      ]
    },
    {
      "source":1618,
      "target":1619,
      "directed":false,
      "length":0.00211546,
      "support":0.0,
      "removed":false,
      "sequences":[
        "ID_CEC-21-5607|ST_1|CODE_09011|SX_M|RISK_3|AGE_28|SES_2|SCO_2|CD4_1|DRUG_1|MET_NA|APP_1|RES_2|REC_0|VEN_NA|CL_495|NAT_mex|2021-11-17",
        "ID_CEC-22-6030|ST_1|CODE_09011|SX_M|RISK_3|AGE_28|SES_2|SCO_2|CD4_2|DRUG_1|MET_NA|APP_1|RES_2|REC_1|VEN_0|CL_495|NAT_mex|2022-01-07"
      ],
      "attributes":[
        "BULK"
      ]
    },
    {
      "source":116,
      "target":118,
      "directed":false,
      "length":0.012813,
      "support":0.0,
      "removed":false,
      "sequences":[
        "ID_CEC-21-5625|ST_1|CODE_09012|SX_M|RISK_3|AGE_27|SES_2|SCO_2|CD4_1|DRUG_0|MET_NA|APP_0|RES_1|REC_0|VEN_0|CL_75|NAT_mex|2021-11-19",
        "ID_CEC-22-6626|ST_2|CODE_15081|SX_M|RISK_3|AGE_27|SES_1|SCO_2|CD4_1|DRUG_0|MET_NA|APP_1|RES_1|REC_0|VEN_1|CL_75|NAT_mex|2022-02-28"
      ],
      "attributes":[
        "BULK"
      ]
    },
    {
      "source":276,
      "target":278,
      "directed":false,
      "length":0.0121217,
      "support":0.0,
      "removed":false,
      "sequences":[
        "ID_CEC-21-5626|ST_2|CODE_15104|SX_M|RISK_3|AGE_40|SES_1|SCO_3|CD4_2|DRUG_0|MET_NA|APP_0|RES_1|REC_0|VEN_0|CL_214|NAT_mex|2021-11-22",
        "ID_CEC-22-7752|ST_2|CODE_15109|SX_M|RISK_3|AGE_25|SES_1|SCO_2|CD4_2|DRUG_1|MET_NA|APP_1|RES_1|REC_0|VEN_0|CL_214|NAT_mex|2022-05-31"
      ],
      "attributes":[
        "BULK"
      ]
    },
    {
      "source":276,
      "target":279,
      "directed":false,
      "length":0.0106732,
      "support":0.0,
      "removed":false,
      "sequences":[
        "ID_CEC-21-5626|ST_2|CODE_15104|SX_M|RISK_3|AGE_40|SES_1|SCO_3|CD4_2|DRUG_0|MET_NA|APP_0|RES_1|REC_0|VEN_0|CL_214|NAT_mex|2021-11-22",
        "ID_CEC-22-7753|ST_2|CODE_15109|SX_M|RISK_3|AGE_23|SES_1|SCO_2|CD4_1|DRUG_1|MET_NA|APP_1|RES_1|REC_0|VEN_NA|CL_214|NAT_mex|2022-05-31"
      ],
      "attributes":[
        "BULK"
      ]
    },
    {
      "source":276,
      "target":280,
      "directed":false,
      "length":0.0102991,
      "support":0.0,
      "removed":false,
      "sequences":[
        "ID_CEC-21-5626|ST_2|CODE_15104|SX_M|RISK_3|AGE_40|SES_1|SCO_3|CD4_2|DRUG_0|MET_NA|APP_0|RES_1|REC_0|VEN_0|CL_214|NAT_mex|2021-11-22",
        "ID_CEC-22-8491|ST_2|CODE_15109|SX_M|RISK_3|AGE_26|SES_2|SCO_3|CD4_1|DRUG_1|MET_NA|APP_0|RES_1|REC_0|VEN_0|CL_214|NAT_mex|2022-08-04"
      ],
      "attributes":[
        "BULK"
      ]
    },
    {
      "source":276,
      "target":281,
      "directed":false,
      "length":0.0131734,
      "support":0.0,
      "removed":false,
      "sequences":[
        "ID_CEC-21-5626|ST_2|CODE_15104|SX_M|RISK_3|AGE_40|SES_1|SCO_3|CD4_2|DRUG_0|MET_NA|APP_0|RES_1|REC_0|VEN_0|CL_214|NAT_mex|2021-11-22",
        "ID_CEC-22-9799|ST_2|CODE_15091|SX_M|RISK_3|AGE_22|SES_2|SCO_2|CD4_2|DRUG_1|MET_NA|APP_1|RES_1|REC_0|VEN_1|CL_214|NAT_mex|2022-12-07"
      ],
      "attributes":[
        "BULK"
      ]
    },
    {
      "source":661,
      "target":662,
      "directed":false,
      "length":0.00778997,
      "support":0.0,
      "removed":false,
      "sequences":[
        "ID_CEC-21-5631|ST_2|CODE_15025|SX_M|RISK_3|AGE_29|SES_1|SCO_2|CD4_2|DRUG_0|MET_NA|APP_0|RES_1|REC_0|VEN_0|CL_151|NAT_mex|2021-11-22",
        "ID_CEC-22-6001|ST_1|CODE_09005|SX_M|RISK_3|AGE_38|SES_2|SCO_3|CD4_2|DRUG_1|MET_NA|APP_0|RES_1|REC_0|VEN_0|CL_151|NAT_mex|2022-01-05"
      ],
      "attributes":[
        "BULK"
      ]
    },
    {
      "source":661,
      "target":664,
      "directed":false,
      "length":0.0117155,
      "support":0.0,
      "removed":false,
      "sequences":[
        "ID_CEC-21-5631|ST_2|CODE_15025|SX_M|RISK_3|AGE_29|SES_1|SCO_2|CD4_2|DRUG_0|MET_NA|APP_0|RES_1|REC_0|VEN_0|CL_151|NAT_mex|2021-11-22",
        "ID_CEC-22-9012|ST_2|CODE_15057|SX_M|RISK_3|AGE_35|SES_1|SCO_3|CD4_2|DRUG_0|MET_NA|APP_1|RES_1|REC_1|VEN_0|CL_151|NAT_mex|2022-09-20"
      ],
      "attributes":[
        "BULK"
      ]
    },
    {
      "source":661,
      "target":665,
      "directed":false,
      "length":0.0128017,
      "support":0.0,
      "removed":false,
      "sequences":[
        "ID_CEC-21-5631|ST_2|CODE_15025|SX_M|RISK_3|AGE_29|SES_1|SCO_2|CD4_2|DRUG_0|MET_NA|APP_0|RES_1|REC_0|VEN_0|CL_151|NAT_mex|2021-11-22",
        "ID_CEC-22-9534|ST_1|CODE_09007|SX_M|RISK_3|AGE_23|SES_2|SCO_2|CD4_1|DRUG_0|MET_NA|APP_0|RES_1|REC_0|VEN_0|CL_151|NAT_mex|2022-11-08"
      ],
      "attributes":[
        "BULK"
      ]
    },
    {
      "source":3180,
      "target":3181,
      "directed":false,
      "length":0.00814508,
      "support":0.0,
      "removed":false,
      "sequences":[
        "ID_CEC-21-5636|ST_2|CODE_15013|SX_M|RISK_3|AGE_24|SES_2|SCO_2|CD4_1|DRUG_1|MET_NA|APP_1|RES_1|REC_0|VEN_0|CL_1125|NAT_mex|2021-11-22",
        "ID_CEC-22-8821|ST_1|CODE_09016|SX_M|RISK_3|AGE_26|SES_1|SCO_3|CD4_2|DRUG_1|MET_NA|APP_1|RES_1|REC_0|VEN_1|CL_1125|NAT_mex|2022-09-01"
      ],
      "attributes":[
        "BULK"
      ]
    },
    {
      "source":400,
      "target":401,
      "directed":false,
      "length":0.00388058,
      "support":0.0,
      "removed":false,
      "sequences":[
        "ID_CEC-21-5657|ST_2|CODE_15058|SX_M|RISK_3|AGE_27|SES_2|SCO_2|CD4_2|DRUG_1|MET_NA|APP_1|RES_2|REC_0|VEN_0|CL_64|NAT_mex|2021-11-23",
        "ID_CEC-21-5658|ST_2|CODE_15058|SX_M|RISK_3|AGE_20|SES_2|SCO_2|CD4_2|DRUG_0|MET_NA|APP_1|RES_2|REC_1|VEN_0|CL_64|NAT_mex|2021-11-23"
      ],
      "attributes":[
        "BULK"
      ]
    },
    {
      "source":401,
      "target":402,
      "directed":false,
      "length":0.0117292,
      "support":0.0,
      "removed":false,
      "sequences":[
        "ID_CEC-21-5658|ST_2|CODE_15058|SX_M|RISK_3|AGE_20|SES_2|SCO_2|CD4_2|DRUG_0|MET_NA|APP_1|RES_2|REC_1|VEN_0|CL_64|NAT_mex|2021-11-23",
        "ID_CEC-22-7242|ST_2|CODE_15002|SX_M|RISK_3|AGE_25|SES_2|SCO_2|CD4_2|DRUG_0|MET_NA|APP_1|RES_2|REC_0|VEN_0|CL_64|NAT_mex|2022-04-22"
      ],
      "attributes":[
        "BULK"
      ]
    },
    {
      "source":401,
      "target":403,
      "directed":false,
      "length":0.0131477,
      "support":0.0,
      "removed":false,
      "sequences":[
        "ID_CEC-21-5658|ST_2|CODE_15058|SX_M|RISK_3|AGE_20|SES_2|SCO_2|CD4_2|DRUG_0|MET_NA|APP_1|RES_2|REC_1|VEN_0|CL_64|NAT_mex|2021-11-23",
        "ID_CEC-22-7574|ST_1|CODE_07106|SX_M|RISK_3|AGE_22|SES_2|SCO_2|CD4_2|DRUG_0|MET_NA|APP_0|RES_2|REC_0|VEN_NA|CL_64|NAT_mex|2022-05-18"
      ],
      "attributes":[
        "BULK"
      ]
    },
    {
      "source":1060,
      "target":1062,
      "directed":false,
      "length":0.00565257,
      "support":0.0,
      "removed":false,
      "sequences":[
        "ID_CEC-21-5660|ST_2|CODE_15031|SX_M|RISK_NA|AGE_37|SES_NA|SCO_NA|CD4_1|DRUG_NA|MET_NA|APP_NA|RES_1|REC_0|VEN_NA|CL_17|NAT_NA|2021-11-23",
        "ID_CEC-22-7905|ST_1|CODE_09010|SX_M|RISK_3|AGE_27|SES_1|SCO_2|CD4_1|DRUG_1|MET_NA|APP_1|RES_1|REC_0|VEN_1|CL_17|NAT_mex|2022-06-09"
      ],
      "attributes":[
        "BULK"
      ]
    },
    {
      "source":2299,
      "target":2300,
      "directed":false,
      "length":0.00246696,
      "support":0.0,
      "removed":false,
      "sequences":[
        "ID_CEC-21-5661|ST_1|CODE_09008|SX_M|RISK_2|AGE_31|SES_2|SCO_3|CD4_3|DRUG_1|MET_NA|APP_1|RES_6|REC_0|VEN_1|CL_1120|NAT_mex|2021-11-23",
        "ID_CEC-22-9868|ST_1|CODE_09008|SX_F|RISK_1|AGE_23|SES_1|SCO_2|CD4_2|DRUG_0|MET_NA|APP_0|RES_6|REC_0|VEN_0|CL_1120|NAT_mex|2022-12-14"
      ],
      "attributes":[
        "BULK"
      ]
    },
    {
      "source":1760,
      "target":1761,
      "directed":false,
      "length":0.00389773,
      "support":0.0,
      "removed":false,
      "sequences":[
        "ID_CEC-21-5662|ST_2|CODE_15013|SX_M|RISK_3|AGE_36|SES_1|SCO_3|CD4_2|DRUG_1|MET_NA|APP_1|RES_1|REC_0|VEN_1|CL_523|NAT_mex|2021-11-23",
        "ID_CEC-22-6466|ST_1|CODE_09015|SX_M|RISK_3|AGE_19|SES_1|SCO_2|CD4_2|DRUG_1|MET_NA|APP_1|RES_1|REC_0|VEN_1|CL_523|NAT_mex|2022-02-14"
      ],
      "attributes":[
        "BULK"
      ]
    },
    {
      "source":1760,
      "target":1762,
      "directed":false,
      "length":0.0017619,
      "support":0.0,
      "removed":false,
      "sequences":[
        "ID_CEC-21-5662|ST_2|CODE_15013|SX_M|RISK_3|AGE_36|SES_1|SCO_3|CD4_2|DRUG_1|MET_NA|APP_1|RES_1|REC_0|VEN_1|CL_523|NAT_mex|2021-11-23",
        "ID_CEC-22-7874|ST_2|CODE_15109|SX_M|RISK_3|AGE_24|SES_2|SCO_2|CD4_1|DRUG_0|MET_NA|APP_0|RES_1|REC_0|VEN_0|CL_523|NAT_mex|2022-06-07"
      ],
      "attributes":[
        "BULK"
      ]
    },
    {
      "source":1760,
      "target":1763,
      "directed":false,
      "length":0.00211548,
      "support":0.0,
      "removed":false,
      "sequences":[
        "ID_CEC-21-5662|ST_2|CODE_15013|SX_M|RISK_3|AGE_36|SES_1|SCO_3|CD4_2|DRUG_1|MET_NA|APP_1|RES_1|REC_0|VEN_1|CL_523|NAT_mex|2021-11-23",
        "ID_CEC-22-8694|ST_2|CODE_15057|SX_M|RISK_3|AGE_21|SES_2|SCO_2|CD4_2|DRUG_0|MET_NA|APP_1|RES_1|REC_0|VEN_1|CL_523|NAT_mex|2022-08-22"
      ],
      "attributes":[
        "BULK"
      ]
    },
    {
      "source":1318,
      "target":1319,
      "directed":false,
      "length":0.0106369,
      "support":0.0,
      "removed":false,
      "sequences":[
        "ID_CEC-21-5665|ST_1|CODE_09009|SX_M|RISK_3|AGE_20|SES_2|SCO_2|CD4_2|DRUG_1|MET_NA|APP_1|RES_1|REC_0|VEN_1|CL_405|NAT_mex|2021-11-22",
        "ID_CEC-22-6704|ST_1|CODE_09012|SX_M|RISK_3|AGE_29|SES_2|SCO_3|CD4_1|DRUG_0|MET_NA|APP_1|RES_1|REC_0|VEN_0|CL_405|NAT_mex|2022-03-07"
      ],
      "attributes":[
        "BULK"
      ]
    },
    {
      "source":689,
      "target":690,
      "directed":false,
      "length":0.00565764,
      "support":0.0,
      "removed":false,
      "sequences":[
        "ID_CEC-21-5689|ST_1|CODE_09012|SX_M|RISK_3|AGE_22|SES_1|SCO_2|CD4_1|DRUG_1|MET_NA|APP_0|RES_1|REC_0|VEN_0|CL_69|NAT_mex|2021-11-25",
        "ID_CEC-21-5837|ST_1|CODE_09003|SX_M|RISK_3|AGE_30|SES_1|SCO_3|CD4_2|DRUG_1|MET_NA|APP_0|RES_2|REC_0|VEN_0|CL_69|NAT_mex|2021-12-06"
      ],
      "attributes":[
        "BULK"
      ]
    },
    {
      "source":689,
      "target":691,
      "directed":false,
      "length":0.0117193,
      "support":0.0,
      "removed":false,
      "sequences":[
        "ID_CEC-21-5689|ST_1|CODE_09012|SX_M|RISK_3|AGE_22|SES_1|SCO_2|CD4_1|DRUG_1|MET_NA|APP_0|RES_1|REC_0|VEN_0|CL_69|NAT_mex|2021-11-25",
        "ID_CEC-22-7927|ST_1|CODE_09005|SX_M|RISK_3|AGE_30|SES_2|SCO_3|CD4_2|DRUG_0|MET_NA|APP_1|RES_2|REC_0|VEN_0|CL_69|NAT_mex|2022-06-13"
      ],
      "attributes":[
        "BULK"
      ]
    },
    {
      "source":689,
      "target":692,
      "directed":false,
      "length":0.00636346,
      "support":0.0,
      "removed":false,
      "sequences":[
        "ID_CEC-21-5689|ST_1|CODE_09012|SX_M|RISK_3|AGE_22|SES_1|SCO_2|CD4_1|DRUG_1|MET_NA|APP_0|RES_1|REC_0|VEN_0|CL_69|NAT_mex|2021-11-25",
        "ID_CEC-22-8095|ST_1|CODE_09003|SX_F|RISK_1|AGE_38|SES_2|SCO_2|CD4_1|DRUG_0|MET_NA|APP_1|RES_2|REC_0|VEN_0|CL_69|NAT_mex|2022-06-28"
      ],
      "attributes":[
        "BULK"
      ]
    },
    {
      "source":689,
      "target":693,
      "directed":false,
      "length":0.0053025,
      "support":0.0,
      "removed":false,
      "sequences":[
        "ID_CEC-21-5689|ST_1|CODE_09012|SX_M|RISK_3|AGE_22|SES_1|SCO_2|CD4_1|DRUG_1|MET_NA|APP_0|RES_1|REC_0|VEN_0|CL_69|NAT_mex|2021-11-25",
        "ID_CEC-22-8096|ST_1|CODE_09003|SX_M|RISK_3|AGE_43|SES_2|SCO_3|CD4_1|DRUG_1|MET_NA|APP_1|RES_2|REC_0|VEN_1|CL_69|NAT_mex|2022-06-28"
      ],
      "attributes":[
        "BULK"
      ]
    },
    {
      "source":689,
      "target":694,
      "directed":false,
      "length":0.00388246,
      "support":0.0,
      "removed":false,
      "sequences":[
        "ID_CEC-21-5689|ST_1|CODE_09012|SX_M|RISK_3|AGE_22|SES_1|SCO_2|CD4_1|DRUG_1|MET_NA|APP_0|RES_1|REC_0|VEN_0|CL_69|NAT_mex|2021-11-25",
        "ID_CEC-22-8641|ST_1|CODE_09003|SX_M|RISK_3|AGE_39|SES_2|SCO_2|CD4_1|DRUG_1|MET_NA|APP_0|RES_2|REC_0|VEN_1|CL_69|NAT_mex|2022-08-17"
      ],
      "attributes":[
        "BULK"
      ]
    },
    {
      "source":227,
      "target":228,
      "directed":false,
      "length":0.00140882,
      "support":0.0,
      "removed":false,
      "sequences":[
        "ID_CEC-21-5690|ST_1|CODE_09007|SX_M|RISK_3|AGE_22|SES_2|SCO_2|CD4_2|DRUG_0|MET_NA|APP_1|RES_1|REC_1|VEN_0|CL_204|NAT_mex|2021-11-25",
        "ID_CEC-22-8048|ST_1|CODE_09003|SX_M|RISK_3|AGE_24|SES_1|SCO_3|CD4_2|DRUG_1|MET_NA|APP_1|RES_1|REC_0|VEN_0|CL_204|NAT_mex|2022-06-23"
      ],
      "attributes":[
        "BULK"
      ]
    },
    {
      "source":227,
      "target":229,
      "directed":false,
      "length":0.00494527,
      "support":0.0,
      "removed":false,
      "sequences":[
        "ID_CEC-21-5690|ST_1|CODE_09007|SX_M|RISK_3|AGE_22|SES_2|SCO_2|CD4_2|DRUG_0|MET_NA|APP_1|RES_1|REC_1|VEN_0|CL_204|NAT_mex|2021-11-25",
        "ID_CEC-22-8077|ST_1|CODE_09002|SX_M|RISK_3|AGE_24|SES_2|SCO_3|CD4_2|DRUG_1|MET_NA|APP_0|RES_1|REC_0|VEN_0|CL_204|NAT_mex|2022-06-27"
      ],
      "attributes":[
        "BULK"
      ]
    },
    {
      "source":227,
      "target":230,
      "directed":false,
      "length":0.0138708,
      "support":0.0,
      "removed":false,
      "sequences":[
        "ID_CEC-21-5690|ST_1|CODE_09007|SX_M|RISK_3|AGE_22|SES_2|SCO_2|CD4_2|DRUG_0|MET_NA|APP_1|RES_1|REC_1|VEN_0|CL_204|NAT_mex|2021-11-25",
        "ID_CEC-22-9035|ST_1|CODE_09015|SX_M|RISK_3|AGE_20|SES_1|SCO_2|CD4_2|DRUG_1|MET_NA|APP_1|RES_1|REC_0|VEN_0|CL_204|NAT_mex|2022-09-21"
      ],
      "attributes":[
        "BULK"
      ]
    },
    {
      "source":227,
      "target":231,
      "directed":false,
      "length":0.0109982,
      "support":0.0,
      "removed":false,
      "sequences":[
        "ID_CEC-21-5690|ST_1|CODE_09007|SX_M|RISK_3|AGE_22|SES_2|SCO_2|CD4_2|DRUG_0|MET_NA|APP_1|RES_1|REC_1|VEN_0|CL_204|NAT_mex|2021-11-25",
        "ID_CEC-22-9120|ST_1|CODE_09013|SX_M|RISK_3|AGE_26|SES_1|SCO_3|CD4_1|DRUG_1|MET_NA|APP_0|RES_1|REC_0|VEN_0|CL_204|NAT_mex|2022-09-26"
      ],
      "attributes":[
        "BULK"
      ]
    },
    {
      "source":3182,
      "target":3183,
      "directed":false,
      "length":0.00176281,
      "support":0.0,
      "removed":false,
      "sequences":[
        "ID_CEC-21-5708|ST_1|CODE_09010|SX_F|RISK_1|AGE_26|SES_1|SCO_2|CD4_2|DRUG_1|MET_NA|APP_0|RES_1|REC_0|VEN_0|CL_1130|NAT_mex|2021-11-26",
        "ID_CEC-21-5709|ST_2|CODE_15081|SX_M|RISK_3|AGE_26|SES_2|SCO_2|CD4_1|DRUG_1|MET_NA|APP_1|RES_1|REC_0|VEN_0|CL_1130|NAT_mex|2021-11-26"
      ],
      "attributes":[
        "BULK"
      ]
    },
    {
      "source":1064,
      "target":1065,
      "directed":false,
      "length":0.00530081,
      "support":0.0,
      "removed":false,
      "sequences":[
        "ID_CEC-21-5714|ST_2|CODE_15104|SX_M|RISK_3|AGE_22|SES_2|SCO_2|CD4_1|DRUG_0|MET_NA|APP_1|RES_1|REC_0|VEN_1|CL_429|NAT_mex|2021-11-26",
        "ID_CEC-22-7024|ST_1|CODE_07106|SX_M|RISK_3|AGE_31|SES_1|SCO_3|CD4_1|DRUG_1|MET_1|APP_0|RES_2|REC_0|VEN_1|CL_429|NAT_mex|2022-03-31"
      ],
      "attributes":[
        "BULK"
      ]
    },
    {
      "source":1064,
      "target":1066,
      "directed":false,
      "length":0.0045929,
      "support":0.0,
      "removed":false,
      "sequences":[
        "ID_CEC-21-5714|ST_2|CODE_15104|SX_M|RISK_3|AGE_22|SES_2|SCO_2|CD4_1|DRUG_0|MET_NA|APP_1|RES_1|REC_0|VEN_1|CL_429|NAT_mex|2021-11-26",
        "ID_CEC-22-8403|ST_2|CODE_15033|SX_M|RISK_NA|AGE_26|SES_NA|SCO_NA|CD4_1|DRUG_NA|MET_NA|APP_NA|RES_2|REC_0|VEN_NA|CL_429|NAT_NA|2022-07-21"
      ],
      "attributes":[
        "BULK"
      ]
    },
    {
      "source":1064,
      "target":1067,
      "directed":false,
      "length":0.00317465,
      "support":0.0,
      "removed":false,
      "sequences":[
        "ID_CEC-21-5714|ST_2|CODE_15104|SX_M|RISK_3|AGE_22|SES_2|SCO_2|CD4_1|DRUG_0|MET_NA|APP_1|RES_1|REC_0|VEN_1|CL_429|NAT_mex|2021-11-26",
        "ID_CEC-22-9131|ST_1|CODE_09013|SX_M|RISK_NA|AGE_32|SES_NA|SCO_NA|CD4_2|DRUG_NA|MET_NA|APP_NA|RES_2|REC_1|VEN_NA|CL_429|NAT_NA|2022-09-28"
      ],
      "attributes":[
        "BULK"
      ]
    },
    {
      "source":3184,
      "target":3185,
      "directed":false,
      "length":0.00998685,
      "support":0.0,
      "removed":false,
      "sequences":[
        "ID_CEC-21-5715|ST_2|CODE_15057|SX_M|RISK_3|AGE_23|SES_2|SCO_3|CD4_1|DRUG_0|MET_NA|APP_0|RES_1|REC_0|VEN_0|CL_686|NAT_mex|2021-11-26",
        "ID_CEC-22-6460|ST_1|CODE_09002|SX_M|RISK_NA|AGE_29|SES_NA|SCO_NA|CD4_1|DRUG_NA|MET_NA|APP_NA|RES_1|REC_0|VEN_NA|CL_686|NAT_NA|2022-02-14"
      ],
      "attributes":[
        "BULK"
      ]
    },
    {
      "source":2302,
      "target":2303,
      "directed":false,
      "length":0.00743524,
      "support":0.0,
      "removed":false,
      "sequences":[
        "ID_CEC-21-5718|ST_1|CODE_09007|SX_M|RISK_3|AGE_40|SES_1|SCO_3|CD4_1|DRUG_1|MET_NA|APP_1|RES_2|REC_0|VEN_1|CL_1131|NAT_mex|2021-11-29",
        "ID_CEC-22-8650|ST_2|CODE_15100|SX_M|RISK_3|AGE_48|SES_2|SCO_2|CD4_1|DRUG_0|MET_NA|APP_1|RES_2|REC_0|VEN_0|CL_1131|NAT_mex|2022-08-17"
      ],
      "attributes":[
        "BULK"
      ]
    },
    {
      "source":2302,
      "target":2304,
      "directed":false,
      "length":0.0053021,
      "support":0.0,
      "removed":false,
      "sequences":[
        "ID_CEC-21-5718|ST_1|CODE_09007|SX_M|RISK_3|AGE_40|SES_1|SCO_3|CD4_1|DRUG_1|MET_NA|APP_1|RES_2|REC_0|VEN_1|CL_1131|NAT_mex|2021-11-29",
        "ID_CEC-22-9332|ST_1|CODE_09007|SX_M|RISK_3|AGE_23|SES_2|SCO_3|CD4_1|DRUG_0|MET_NA|APP_0|RES_2|REC_0|VEN_1|CL_1131|NAT_mex|2022-10-19"
      ],
      "attributes":[
        "BULK"
      ]
    },
    {
      "source":1674,
      "target":1675,
      "directed":false,
      "length":0.00637299,
      "support":0.0,
      "removed":false,
      "sequences":[
        "ID_CEC-21-5726|ST_1|CODE_09015|SX_M|RISK_3|AGE_26|SES_2|SCO_3|CD4_2|DRUG_1|MET_NA|APP_1|RES_1|REC_0|VEN_0|CL_502|NAT_mex|2021-11-29",
        "ID_CEC-22-6125|ST_1|CODE_09010|SX_M|RISK_3|AGE_25|SES_3|SCO_3|CD4_1|DRUG_1|MET_NA|APP_1|RES_1|REC_0|VEN_0|CL_502|NAT_mex|2022-01-14"
      ],
      "attributes":[
        "BULK"
      ]
    },
    {
      "source":193,
      "target":194,
      "directed":false,
      "length":0.00388537,
      "support":0.0,
      "removed":false,
      "sequences":[
        "ID_CEC-21-5727|ST_2|CODE_15013|SX_M|RISK_3|AGE_21|SES_1|SCO_2|CD4_2|DRUG_1|MET_NA|APP_1|RES_1|REC_0|VEN_1|CL_194|NAT_mex|2021-11-29",
        "ID_CEC-22-6051|ST_2|CODE_15081|SX_M|RISK_3|AGE_25|SES_2|SCO_2|CD4_1|DRUG_0|MET_NA|APP_1|RES_1|REC_0|VEN_1|CL_194|NAT_mex|2022-01-10"
      ],
      "attributes":[
        "BULK"
      ]
    },
    {
      "source":193,
      "target":195,
      "directed":false,
      "length":0.00353192,
      "support":0.0,
      "removed":false,
      "sequences":[
        "ID_CEC-21-5727|ST_2|CODE_15013|SX_M|RISK_3|AGE_21|SES_1|SCO_2|CD4_2|DRUG_1|MET_NA|APP_1|RES_1|REC_0|VEN_1|CL_194|NAT_mex|2021-11-29",
        "ID_CEC-22-6193|ST_1|CODE_09005|SX_M|RISK_3|AGE_26|SES_2|SCO_2|CD4_1|DRUG_1|MET_NA|APP_1|RES_1|REC_0|VEN_1|CL_194|NAT_mex|2022-01-19"
      ],
      "attributes":[
        "BULK"
      ]
    },
    {
      "source":193,
      "target":196,
      "directed":false,
      "length":0.00282675,
      "support":0.0,
      "removed":false,
      "sequences":[
        "ID_CEC-21-5727|ST_2|CODE_15013|SX_M|RISK_3|AGE_21|SES_1|SCO_2|CD4_2|DRUG_1|MET_NA|APP_1|RES_1|REC_0|VEN_1|CL_194|NAT_mex|2021-11-29",
        "ID_CEC-22-6244|ST_1|CODE_09012|SX_M|RISK_3|AGE_25|SES_1|SCO_2|CD4_2|DRUG_1|MET_NA|APP_1|RES_1|REC_0|VEN_1|CL_194|NAT_mex|2022-01-25"
      ],
      "attributes":[
        "BULK"
      ]
    },
    {
      "source":193,
      "target":197,
      "directed":false,
      "length":0.00604893,
      "support":0.0,
      "removed":false,
      "sequences":[
        "ID_CEC-21-5727|ST_2|CODE_15013|SX_M|RISK_3|AGE_21|SES_1|SCO_2|CD4_2|DRUG_1|MET_NA|APP_1|RES_1|REC_0|VEN_1|CL_194|NAT_mex|2021-11-29",
        "ID_CEC-22-6438|ST_2|CODE_15033|SX_M|RISK_3|AGE_20|SES_2|SCO_2|CD4_1|DRUG_1|MET_NA|APP_1|RES_1|REC_0|VEN_1|CL_194|NAT_mex|2022-02-09"
      ],
      "attributes":[
        "BULK"
      ]
    },
    {
      "source":193,
      "target":199,
      "directed":false,
      "length":0.0124702,
      "support":0.0,
      "removed":false,
      "sequences":[
        "ID_CEC-21-5727|ST_2|CODE_15013|SX_M|RISK_3|AGE_21|SES_1|SCO_2|CD4_2|DRUG_1|MET_NA|APP_1|RES_1|REC_0|VEN_1|CL_194|NAT_mex|2021-11-29",
        "ID_CEC-22-6941|ST_1|CODE_09005|SX_M|RISK_3|AGE_28|SES_2|SCO_3|CD4_2|DRUG_0|MET_NA|APP_1|RES_1|REC_0|VEN_0|CL_194|NAT_mex|2022-03-25"
      ],
      "attributes":[
        "BULK"
      ]
    },
    {
      "source":193,
      "target":202,
      "directed":false,
      "length":0.00636627,
      "support":0.0,
      "removed":false,
      "sequences":[
        "ID_CEC-21-5727|ST_2|CODE_15013|SX_M|RISK_3|AGE_21|SES_1|SCO_2|CD4_2|DRUG_1|MET_NA|APP_1|RES_1|REC_0|VEN_1|CL_194|NAT_mex|2021-11-29",
        "ID_CEC-22-8236|ST_2|CODE_15081|SX_M|RISK_NA|AGE_25|SES_NA|SCO_NA|CD4_2|DRUG_NA|MET_NA|APP_NA|RES_1|REC_0|VEN_NA|CL_194|NAT_NA|2022-07-07"
      ],
      "attributes":[
        "BULK"
      ]
    },
    {
      "source":1361,
      "target":1362,
      "directed":false,
      "length":0.00565575,
      "support":0.0,
      "removed":false,
      "sequences":[
        "ID_CEC-21-5731|ST_2|CODE_15031|SX_M|RISK_3|AGE_22|SES_1|SCO_2|CD4_1|DRUG_0|MET_NA|APP_1|RES_1|REC_0|VEN_0|CL_517|NAT_mex|2021-11-29",
        "ID_CEC-22-8658|ST_2|CODE_15031|SX_M|RISK_2|AGE_24|SES_1|SCO_2|CD4_1|DRUG_1|MET_NA|APP_0|RES_1|REC_0|VEN_0|CL_517|NAT_mex|2022-08-18"
      ],
      "attributes":[
        "BULK"
      ]
    },
    {
      "source":1361,
      "target":1363,
      "directed":false,
      "length":0.0106732,
      "support":0.0,
      "removed":false,
      "sequences":[
        "ID_CEC-21-5731|ST_2|CODE_15031|SX_M|RISK_3|AGE_22|SES_1|SCO_2|CD4_1|DRUG_0|MET_NA|APP_1|RES_1|REC_0|VEN_0|CL_517|NAT_mex|2021-11-29",
        "ID_CEC-22-8733|ST_1|CODE_09015|SX_M|RISK_3|AGE_27|SES_2|SCO_2|CD4_1|DRUG_1|MET_NA|APP_1|RES_1|REC_0|VEN_1|CL_517|NAT_NA|2022-08-24"
      ],
      "attributes":[
        "BULK"
      ]
    },
    {
      "source":1767,
      "target":1764,
      "directed":false,
      "length":0.00176187,
      "support":0.0,
      "removed":false,
      "sequences":[
        "ID_CEC-21-5732|ST_1|CODE_09012|SX_M|RISK_3|AGE_26|SES_2|SCO_2|CD4_2|DRUG_1|MET_NA|APP_1|RES_1|REC_0|VEN_1|CL_524|NAT_mex|2021-11-29",
        "ID_CEC-22-6206|ST_1|CODE_09012|SX_M|RISK_3|AGE_18|SES_2|SCO_2|CD4_2|DRUG_0|MET_NA|APP_1|RES_1|REC_0|VEN_0|CL_524|NAT_mex|2022-01-20"
      ],
      "attributes":[
        "BULK"
      ]
    },
    {
      "source":1767,
      "target":1765,
      "directed":false,
      "length":0.0021145,
      "support":0.0,
      "removed":false,
      "sequences":[
        "ID_CEC-21-5732|ST_1|CODE_09012|SX_M|RISK_3|AGE_26|SES_2|SCO_2|CD4_2|DRUG_1|MET_NA|APP_1|RES_1|REC_0|VEN_1|CL_524|NAT_mex|2021-11-29",
        "ID_CEC-22-6629|ST_1|CODE_09015|SX_M|RISK_3|AGE_34|SES_2|SCO_2|CD4_1|DRUG_1|MET_NA|APP_0|RES_1|REC_0|VEN_1|CL_524|NAT_mex|2022-02-28"
      ],
      "attributes":[
        "BULK"
      ]
    },
    {
      "source":1767,
      "target":1766,
      "directed":false,
      "length":0.0024678,
      "support":0.0,
      "removed":false,
      "sequences":[
        "ID_CEC-21-5732|ST_1|CODE_09012|SX_M|RISK_3|AGE_26|SES_2|SCO_2|CD4_2|DRUG_1|MET_NA|APP_1|RES_1|REC_0|VEN_1|CL_524|NAT_mex|2021-11-29",
        "ID_CEC-22-7424|ST_1|CODE_09012|SX_M|RISK_3|AGE_25|SES_2|SCO_3|CD4_1|DRUG_1|MET_NA|APP_1|RES_1|REC_0|VEN_1|CL_524|NAT_NA|2022-05-09"
      ],
      "attributes":[
        "BULK"
      ]
    },
    {
      "source":2267,
      "target":2268,
      "directed":false,
      "length":0.0110019,
      "support":0.0,
      "removed":false,
      "sequences":[
        "ID_CEC-21-5733|ST_1|CODE_09015|SX_M|RISK_3|AGE_19|SES_2|SCO_2|CD4_1|DRUG_1|MET_1|APP_1|RES_1|REC_0|VEN_1|CL_673|NAT_mex|2021-11-29",
        "ID_CEC-22-7287|ST_1|CODE_09007|SX_M|RISK_3|AGE_24|SES_2|SCO_2|CD4_2|DRUG_1|MET_NA|APP_1|RES_1|REC_0|VEN_1|CL_673|NAT_mex|2022-04-25"
      ],
      "attributes":[
        "BULK"
      ]
    },
    {
      "source":3186,
      "target":3187,
      "directed":false,
      "length":0.0125329,
      "support":0.0,
      "removed":false,
      "sequences":[
        "ID_CEC-21-5746|ST_1|CODE_09013|SX_M|RISK_3|AGE_31|SES_1|SCO_3|CD4_1|DRUG_1|MET_NA|APP_1|RES_2|REC_0|VEN_0|CL_1132|NAT_mex|2021-11-30",
        "ID_CEC-22-7047|ST_1|CODE_09013|SX_M|RISK_3|AGE_39|SES_2|SCO_2|CD4_1|DRUG_1|MET_NA|APP_0|RES_2|REC_0|VEN_0|CL_1132|NAT_mex|2022-04-04"
      ],
      "attributes":[
        "BULK"
      ]
    },
    {
      "source":2144,
      "target":2145,
      "directed":false,
      "length":0.00956693,
      "support":0.0,
      "removed":false,
      "sequences":[
        "ID_CEC-21-5747|ST_1|CODE_09005|SX_M|RISK_3|AGE_23|SES_1|SCO_3|CD4_1|DRUG_1|MET_NA|APP_1|RES_2|REC_0|VEN_1|CL_635|NAT_mex|2021-11-30",
        "ID_CEC-22-6650|ST_1|CODE_09015|SX_M|RISK_3|AGE_45|SES_1|SCO_2|CD4_1|DRUG_1|MET_NA|APP_0|RES_2|REC_0|VEN_0|CL_635|NAT_mex|2022-03-02"
      ],
      "attributes":[
        "BULK"
      ]
    },
    {
      "source":2048,
      "target":2049,
      "directed":false,
      "length":0.000351952,
      "support":0.0,
      "removed":false,
      "sequences":[
        "ID_CEC-21-5749|ST_1|CODE_09005|SX_M|RISK_3|AGE_39|SES_1|SCO_2|CD4_2|DRUG_0|MET_NA|APP_0|RES_1|REC_0|VEN_0|CL_1133|NAT_mex|2021-11-30",
        "ID_CEC-21-5750|ST_1|CODE_09005|SX_M|RISK_3|AGE_24|SES_1|SCO_2|CD4_2|DRUG_0|MET_NA|APP_0|RES_1|REC_0|VEN_0|CL_1133|NAT_mex|2021-12-01"
      ],
      "attributes":[
        "BULK"
      ]
    },
    {
      "source":1375,
      "target":1377,
      "directed":false,
      "length":0.00176227,
      "support":0.0,
      "removed":false,
      "sequences":[
        "ID_CEC-21-5771|ST_1|CODE_09007|SX_M|RISK_3|AGE_31|SES_1|SCO_2|CD4_1|DRUG_1|MET_NA|APP_1|RES_1|REC_0|VEN_1|CL_525|NAT_mex|2021-12-02",
        "ID_CEC-22-8191|ST_2|CODE_15057|SX_M|RISK_3|AGE_25|SES_2|SCO_2|CD4_1|DRUG_0|MET_NA|APP_0|RES_1|REC_0|VEN_0|CL_525|NAT_mex|2022-07-05"
      ],
      "attributes":[
        "BULK"
      ]
    },
    {
      "source":1375,
      "target":1378,
      "directed":false,
      "length":0.00921504,
      "support":0.0,
      "removed":false,
      "sequences":[
        "ID_CEC-21-5771|ST_1|CODE_09007|SX_M|RISK_3|AGE_31|SES_1|SCO_2|CD4_1|DRUG_1|MET_NA|APP_1|RES_1|REC_0|VEN_1|CL_525|NAT_mex|2021-12-02",
        "ID_CEC-22-8420|ST_1|CODE_09013|SX_M|RISK_3|AGE_35|SES_2|SCO_3|CD4_2|DRUG_1|MET_NA|APP_0|RES_1|REC_0|VEN_NA|CL_525|NAT_mex|2022-08-01"
      ],
      "attributes":[
        "BULK"
      ]
    },
    {
      "source":1375,
      "target":1379,
      "directed":false,
      "length":0.000704101,
      "support":0.0,
      "removed":false,
      "sequences":[
        "ID_CEC-21-5771|ST_1|CODE_09007|SX_M|RISK_3|AGE_31|SES_1|SCO_2|CD4_1|DRUG_1|MET_NA|APP_1|RES_1|REC_0|VEN_1|CL_525|NAT_mex|2021-12-02",
        "ID_CEC-22-8737|ST_2|CODE_15104|SX_M|RISK_3|AGE_23|SES_1|SCO_2|CD4_2|DRUG_0|MET_NA|APP_1|RES_1|REC_0|VEN_1|CL_525|NAT_mex|2022-08-24"
      ],
      "attributes":[
        "BULK"
      ]
    },
    {
      "source":3188,
      "target":3189,
      "directed":false,
      "length":0.012441,
      "support":0.0,
      "removed":false,
      "sequences":[
        "ID_CEC-21-5772|ST_1|CODE_09003|SX_M|RISK_3|AGE_32|SES_1|SCO_2|CD4_1|DRUG_1|MET_NA|APP_1|RES_1|REC_0|VEN_0|CL_1287|NAT_mex|2021-12-02",
        "ID_CEC-22-9287|ST_2|CODE_15081|SX_M|RISK_3|AGE_20|SES_1|SCO_2|CD4_2|DRUG_0|MET_NA|APP_1|RES_1|REC_1|VEN_0|CL_1287|NAT_mex|2022-10-13"
      ],
      "attributes":[
        "BULK"
      ]
    },
    {
      "source":438,
      "target":440,
      "directed":false,
      "length":0.00494231,
      "support":0.0,
      "removed":false,
      "sequences":[
        "ID_CEC-21-5774|ST_1|CODE_09014|SX_M|RISK_3|AGE_45|SES_2|SCO_3|CD4_1|DRUG_0|MET_NA|APP_1|RES_1|REC_0|VEN_0|CL_395|NAT_mex|2021-12-02",
        "ID_CEC-22-6674|ST_1|CODE_09007|SX_M|RISK_3|AGE_28|SES_2|SCO_3|CD4_2|DRUG_1|MET_NA|APP_1|RES_1|REC_1|VEN_1|CL_395|NAT_mex|2022-03-03"
      ],
      "attributes":[
        "BULK"
      ]
    },
    {
      "source":438,
      "target":441,
      "directed":false,
      "length":0.0113654,
      "support":0.0,
      "removed":false,
      "sequences":[
        "ID_CEC-21-5774|ST_1|CODE_09014|SX_M|RISK_3|AGE_45|SES_2|SCO_3|CD4_1|DRUG_0|MET_NA|APP_1|RES_1|REC_0|VEN_0|CL_395|NAT_mex|2021-12-02",
        "ID_CEC-22-7975|ST_2|CODE_15070|SX_M|RISK_3|AGE_24|SES_1|SCO_2|CD4_1|DRUG_1|MET_NA|APP_0|RES_2|REC_0|VEN_0|CL_395|NAT_mex|2022-06-15"
      ],
      "attributes":[
        "BULK"
      ]
    },
    {
      "source":438,
      "target":442,
      "directed":false,
      "length":0.00743263,
      "support":0.0,
      "removed":false,
      "sequences":[
        "ID_CEC-21-5774|ST_1|CODE_09014|SX_M|RISK_3|AGE_45|SES_2|SCO_3|CD4_1|DRUG_0|MET_NA|APP_1|RES_1|REC_0|VEN_0|CL_395|NAT_mex|2021-12-02",
        "ID_CEC-22-8045|ST_1|CODE_07106|SX_M|RISK_3|AGE_26|SES_2|SCO_3|CD4_1|DRUG_0|MET_NA|APP_1|RES_1|REC_0|VEN_1|CL_395|NAT_mex|2022-06-22"
      ],
      "attributes":[
        "BULK"
      ]
    },
    {
      "source":438,
      "target":444,
      "directed":false,
      "length":0.00636297,
      "support":0.0,
      "removed":false,
      "sequences":[
        "ID_CEC-21-5774|ST_1|CODE_09014|SX_M|RISK_3|AGE_45|SES_2|SCO_3|CD4_1|DRUG_0|MET_NA|APP_1|RES_1|REC_0|VEN_0|CL_395|NAT_mex|2021-12-02",
        "ID_CEC-22-9431|ST_1|CODE_09006|SX_M|RISK_NA|AGE_21|SES_NA|SCO_NA|CD4_1|DRUG_NA|MET_NA|APP_NA|RES_1|REC_0|VEN_NA|CL_395|NAT_NA|2022-10-27"
      ],
      "attributes":[
        "BULK"
      ]
    },
    {
      "source":3190,
      "target":3191,
      "directed":false,
      "length":0.00993408,
      "support":0.0,
      "removed":false,
      "sequences":[
        "ID_CEC-21-5795|ST_1|CODE_09007|SX_M|RISK_3|AGE_25|SES_2|SCO_2|CD4_2|DRUG_1|MET_NA|APP_1|RES_1|REC_0|VEN_0|CL_1134|NAT_mex|2021-12-02",
        "ID_CEC-22-7661|ST_2|CODE_15057|SX_M|RISK_3|AGE_22|SES_1|SCO_2|CD4_2|DRUG_0|MET_NA|APP_1|RES_1|REC_0|VEN_0|CL_1134|NAT_mex|2022-05-24"
      ],
      "attributes":[
        "BULK"
      ]
    },
    {
      "source":3192,
      "target":3193,
      "directed":false,
      "length":0.00850377,
      "support":0.0,
      "removed":false,
      "sequences":[
        "ID_CEC-21-5800|ST_1|CODE_09012|SX_M|RISK_3|AGE_19|SES_2|SCO_2|CD4_2|DRUG_1|MET_NA|APP_0|RES_1|REC_0|VEN_0|CL_1135|NAT_mex|2021-12-03",
        "ID_CEC-22-6777|ST_1|CODE_09012|SX_F|RISK_4|AGE_21|SES_2|SCO_2|CD4_2|DRUG_1|MET_NA|APP_1|RES_1|REC_0|VEN_1|CL_1135|NAT_mex|2022-03-14"
      ],
      "attributes":[
        "BULK"
      ]
    },
    {
      "source":542,
      "target":544,
      "directed":false,
      "length":0.0113686,
      "support":0.0,
      "removed":false,
      "sequences":[
        "ID_CEC-21-5802|ST_1|CODE_09005|SX_M|RISK_3|AGE_29|SES_1|SCO_3|CD4_1|DRUG_0|MET_NA|APP_1|RES_1|REC_0|VEN_0|CL_353|NAT_mex|2021-12-03",
        "ID_CEC-22-6296|ST_1|CODE_09016|SX_M|RISK_NA|AGE_28|SES_NA|SCO_NA|CD4_1|DRUG_NA|MET_NA|APP_NA|RES_1|REC_0|VEN_NA|CL_353|NAT_NA|2022-01-28"
      ],
      "attributes":[
        "BULK"
      ]
    },
    {
      "source":542,
      "target":547,
      "directed":false,
      "length":0.0131836,
      "support":0.0,
      "removed":false,
      "sequences":[
        "ID_CEC-21-5802|ST_1|CODE_09005|SX_M|RISK_3|AGE_29|SES_1|SCO_3|CD4_1|DRUG_0|MET_NA|APP_1|RES_1|REC_0|VEN_0|CL_353|NAT_mex|2021-12-03",
        "ID_CEC-22-7768|ST_1|CODE_09009|SX_M|RISK_3|AGE_33|SES_1|SCO_3|CD4_NA|DRUG_0|MET_NA|APP_1|RES_1|REC_0|VEN_0|CL_353|NAT_mex|2022-05-27"
      ],
      "attributes":[
        "BULK"
      ]
    },
    {
      "source":3194,
      "target":3195,
      "directed":false,
      "length":0.00388387,
      "support":0.0,
      "removed":false,
      "sequences":[
        "ID_CEC-21-5804|ST_1|CODE_09011|SX_M|RISK_3|AGE_20|SES_2|SCO_2|CD4_2|DRUG_1|MET_NA|APP_1|RES_6|REC_0|VEN_0|CL_1136|NAT_mex|2021-12-03",
        "ID_CEC-22-8454|ST_1|CODE_09012|SX_M|RISK_3|AGE_30|SES_1|SCO_3|CD4_3|DRUG_1|MET_NA|APP_1|RES_6|REC_1|VEN_1|CL_1136|NAT_mex|2022-08-02"
      ],
      "attributes":[
        "BULK"
      ]
    },
    {
      "source":3196,
      "target":3197,
      "directed":false,
      "length":0.0102952,
      "support":0.0,
      "removed":false,
      "sequences":[
        "ID_CEC-21-5814|ST_1|CODE_09003|SX_M|RISK_3|AGE_32|SES_1|SCO_3|CD4_2|DRUG_0|MET_NA|APP_1|RES_1|REC_0|VEN_NA|CL_1137|NAT_NA|2021-12-06",
        "ID_CEC-22-9102|ST_1|CODE_09003|SX_M|RISK_3|AGE_31|SES_1|SCO_2|CD4_1|DRUG_1|MET_NA|APP_0|RES_1|REC_0|VEN_0|CL_1137|NAT_mex|2022-09-27"
      ],
      "attributes":[
        "BULK"
      ]
    },
    {
      "source":3198,
      "target":3199,
      "directed":false,
      "length":0.009925,
      "support":0.0,
      "removed":false,
      "sequences":[
        "ID_CEC-21-5815|ST_1|CODE_09015|SX_M|RISK_3|AGE_61|SES_1|SCO_2|CD4_1|DRUG_0|MET_NA|APP_1|RES_2|REC_0|VEN_1|CL_1138|NAT_mex|2021-12-06",
        "ID_CEC-22-6131|ST_1|CODE_09005|SX_M|RISK_NA|AGE_55|SES_NA|SCO_NA|CD4_1|DRUG_NA|MET_NA|APP_NA|RES_2|REC_0|VEN_NA|CL_1138|NAT_NA|2022-01-14"
      ],
      "attributes":[
        "BULK"
      ]
    },
    {
      "source":12,
      "target":13,
      "directed":false,
      "length":0.00494407,
      "support":0.0,
      "removed":false,
      "sequences":[
        "ID_CEC-21-5819|ST_1|CODE_09007|SX_M|RISK_3|AGE_26|SES_2|SCO_3|CD4_1|DRUG_0|MET_NA|APP_1|RES_1|REC_0|VEN_1|CL_304|NAT_mex|2021-12-06",
        "ID_CEC-22-5996|ST_1|CODE_07106|SX_M|RISK_3|AGE_28|SES_2|SCO_2|CD4_1|DRUG_1|MET_NA|APP_0|RES_1|REC_0|VEN_0|CL_304|NAT_mex|2022-01-05"
      ],
      "attributes":[
        "BULK"
      ]
    },
    {
      "source":12,
      "target":14,
      "directed":false,
      "length":0.00601589,
      "support":0.0,
      "removed":false,
      "sequences":[
        "ID_CEC-21-5819|ST_1|CODE_09007|SX_M|RISK_3|AGE_26|SES_2|SCO_3|CD4_1|DRUG_0|MET_NA|APP_1|RES_1|REC_0|VEN_1|CL_304|NAT_mex|2021-12-06",
        "ID_CEC-22-6029|ST_1|CODE_09007|SX_M|RISK_1|AGE_31|SES_2|SCO_3|CD4_1|DRUG_0|MET_NA|APP_1|RES_1|REC_0|VEN_1|CL_304|NAT_mex|2022-01-07"
      ],
      "attributes":[
        "BULK"
      ]
    },
    {
      "source":12,
      "target":15,
      "directed":false,
      "length":0.00958302,
      "support":0.0,
      "removed":false,
      "sequences":[
        "ID_CEC-21-5819|ST_1|CODE_09007|SX_M|RISK_3|AGE_26|SES_2|SCO_3|CD4_1|DRUG_0|MET_NA|APP_1|RES_1|REC_0|VEN_1|CL_304|NAT_mex|2021-12-06",
        "ID_CEC-22-6109|ST_1|CODE_09016|SX_M|RISK_3|AGE_32|SES_2|SCO_3|CD4_1|DRUG_0|MET_NA|APP_1|RES_1|REC_0|VEN_1|CL_304|NAT_mex|2022-01-13"
      ],
      "attributes":[
        "BULK"
      ]
    },
    {
      "source":12,
      "target":16,
      "directed":false,
      "length":0.00672363,
      "support":0.0,
      "removed":false,
      "sequences":[
        "ID_CEC-21-5819|ST_1|CODE_09007|SX_M|RISK_3|AGE_26|SES_2|SCO_3|CD4_1|DRUG_0|MET_NA|APP_1|RES_1|REC_0|VEN_1|CL_304|NAT_mex|2021-12-06",
        "ID_CEC-22-6263|ST_2|CODE_15033|SX_M|RISK_3|AGE_36|SES_1|SCO_3|CD4_2|DRUG_1|MET_NA|APP_1|RES_1|REC_0|VEN_1|CL_304|NAT_mex|2022-01-27"
      ],
      "attributes":[
        "BULK"
      ]
    },
    {
      "source":12,
      "target":17,
      "directed":false,
      "length":0.00600986,
      "support":0.0,
      "removed":false,
      "sequences":[
        "ID_CEC-21-5819|ST_1|CODE_09007|SX_M|RISK_3|AGE_26|SES_2|SCO_3|CD4_1|DRUG_0|MET_NA|APP_1|RES_1|REC_0|VEN_1|CL_304|NAT_mex|2021-12-06",
        "ID_CEC-22-6929|ST_1|CODE_09016|SX_M|RISK_3|AGE_36|SES_1|SCO_2|CD4_1|DRUG_1|MET_NA|APP_1|RES_1|REC_0|VEN_0|CL_304|NAT_mex|2022-03-24"
      ],
      "attributes":[
        "BULK"
      ]
    },
    {
      "source":12,
      "target":18,
      "directed":false,
      "length":0.00282211,
      "support":0.0,
      "removed":false,
      "sequences":[
        "ID_CEC-21-5819|ST_1|CODE_09007|SX_M|RISK_3|AGE_26|SES_2|SCO_3|CD4_1|DRUG_0|MET_NA|APP_1|RES_1|REC_0|VEN_1|CL_304|NAT_mex|2021-12-06",
        "ID_CEC-22-7365|ST_1|CODE_09016|SX_M|RISK_3|AGE_33|SES_2|SCO_2|CD4_2|DRUG_1|MET_NA|APP_1|RES_1|REC_0|VEN_1|CL_304|NAT_mex|2022-05-03"
      ],
      "attributes":[
        "BULK"
      ]
    },
    {
      "source":12,
      "target":19,
      "directed":false,
      "length":0.00850376,
      "support":0.0,
      "removed":false,
      "sequences":[
        "ID_CEC-21-5819|ST_1|CODE_09007|SX_M|RISK_3|AGE_26|SES_2|SCO_3|CD4_1|DRUG_0|MET_NA|APP_1|RES_1|REC_0|VEN_1|CL_304|NAT_mex|2021-12-06",
        "ID_CEC-22-7565|ST_2|CODE_15037|SX_M|RISK_3|AGE_27|SES_2|SCO_3|CD4_2|DRUG_1|MET_NA|APP_1|RES_1|REC_1|VEN_0|CL_304|NAT_mex|2022-05-18"
      ],
      "attributes":[
        "BULK"
      ]
    },
    {
      "source":12,
      "target":20,
      "directed":false,
      "length":0.0063603,
      "support":0.0,
      "removed":false,
      "sequences":[
        "ID_CEC-21-5819|ST_1|CODE_09007|SX_M|RISK_3|AGE_26|SES_2|SCO_3|CD4_1|DRUG_0|MET_NA|APP_1|RES_1|REC_0|VEN_1|CL_304|NAT_mex|2021-12-06",
        "ID_CEC-22-7636|ST_1|CODE_09002|SX_M|RISK_3|AGE_37|SES_2|SCO_3|CD4_2|DRUG_1|MET_NA|APP_1|RES_1|REC_0|VEN_1|CL_304|NAT_mex|2022-05-23"
      ],
      "attributes":[
        "BULK"
      ]
    },
    {
      "source":12,
      "target":21,
      "directed":false,
      "length":0.00672846,
      "support":0.0,
      "removed":false,
      "sequences":[
        "ID_CEC-21-5819|ST_1|CODE_09007|SX_M|RISK_3|AGE_26|SES_2|SCO_3|CD4_1|DRUG_0|MET_NA|APP_1|RES_1|REC_0|VEN_1|CL_304|NAT_mex|2021-12-06",
        "ID_CEC-22-7788|ST_1|CODE_09015|SX_M|RISK_3|AGE_51|SES_2|SCO_3|CD4_3|DRUG_1|MET_NA|APP_1|RES_1|REC_1|VEN_0|CL_304|NAT_mex|2022-06-02"
      ],
      "attributes":[
        "BULK"
      ]
    },
    {
      "source":12,
      "target":22,
      "directed":false,
      "length":0.00778856,
      "support":0.0,
      "removed":false,
      "sequences":[
        "ID_CEC-21-5819|ST_1|CODE_09007|SX_M|RISK_3|AGE_26|SES_2|SCO_3|CD4_1|DRUG_0|MET_NA|APP_1|RES_1|REC_0|VEN_1|CL_304|NAT_mex|2021-12-06",
        "ID_CEC-22-8178|ST_2|CODE_15057|SX_M|RISK_3|AGE_27|SES_2|SCO_3|CD4_1|DRUG_1|MET_NA|APP_0|RES_1|REC_0|VEN_0|CL_304|NAT_mex|2022-07-04"
      ],
      "attributes":[
        "BULK"
      ]
    },
    {
      "source":12,
      "target":23,
      "directed":false,
      "length":0.00743259,
      "support":0.0,
      "removed":false,
      "sequences":[
        "ID_CEC-21-5819|ST_1|CODE_09007|SX_M|RISK_3|AGE_26|SES_2|SCO_3|CD4_1|DRUG_0|MET_NA|APP_1|RES_1|REC_0|VEN_1|CL_304|NAT_mex|2021-12-06",
        "ID_CEC-22-8228|ST_1|CODE_09015|SX_M|RISK_3|AGE_29|SES_1|SCO_3|CD4_3|DRUG_1|MET_NA|APP_0|RES_1|REC_0|VEN_0|CL_304|NAT_mex|2022-07-07"
      ],
      "attributes":[
        "BULK"
      ]
    },
    {
      "source":12,
      "target":24,
      "directed":false,
      "length":0.0092166,
      "support":0.0,
      "removed":false,
      "sequences":[
        "ID_CEC-21-5819|ST_1|CODE_09007|SX_M|RISK_3|AGE_26|SES_2|SCO_3|CD4_1|DRUG_0|MET_NA|APP_1|RES_1|REC_0|VEN_1|CL_304|NAT_mex|2021-12-06",
        "ID_CEC-22-8276|ST_1|CODE_09015|SX_M|RISK_NA|AGE_33|SES_NA|SCO_NA|CD4_2|DRUG_NA|MET_NA|APP_NA|RES_1|REC_0|VEN_NA|CL_304|NAT_NA|2022-07-12"
      ],
      "attributes":[
        "BULK"
      ]
    },
    {
      "source":12,
      "target":25,
      "directed":false,
      "length":0.00993866,
      "support":0.0,
      "removed":false,
      "sequences":[
        "ID_CEC-21-5819|ST_1|CODE_09007|SX_M|RISK_3|AGE_26|SES_2|SCO_3|CD4_1|DRUG_0|MET_NA|APP_1|RES_1|REC_0|VEN_1|CL_304|NAT_mex|2021-12-06",
        "ID_CEC-22-8566|ST_2|CODE_15033|SX_M|RISK_3|AGE_31|SES_2|SCO_3|CD4_2|DRUG_0|MET_NA|APP_1|RES_3|REC_1|VEN_0|CL_304|NAT_mex|2022-08-11"
      ],
      "attributes":[
        "BULK"
      ]
    },
    {
      "source":12,
      "target":26,
      "directed":false,
      "length":0.00887569,
      "support":0.0,
      "removed":false,
      "sequences":[
        "ID_CEC-21-5819|ST_1|CODE_09007|SX_M|RISK_3|AGE_26|SES_2|SCO_3|CD4_1|DRUG_0|MET_NA|APP_1|RES_1|REC_0|VEN_1|CL_304|NAT_mex|2021-12-06",
        "ID_CEC-22-9852|ST_2|CODE_15057|SX_M|RISK_3|AGE_31|SES_1|SCO_3|CD4_2|DRUG_1|MET_NA|APP_1|RES_1|REC_0|VEN_1|CL_304|NAT_mex|2022-12-13"
      ],
      "attributes":[
        "BULK"
      ]
    },
    {
      "source":98,
      "target":99,
      "directed":false,
      "length":0.0110014,
      "support":0.0,
      "removed":false,
      "sequences":[
        "ID_CEC-21-5821|ST_2|CODE_15033|SX_M|RISK_3|AGE_18|SES_2|SCO_2|CD4_1|DRUG_1|MET_NA|APP_1|RES_1|REC_0|VEN_1|CL_16|NAT_mex|2021-12-06",
        "ID_CEC-21-5862|ST_1|CODE_09011|SX_M|RISK_3|AGE_26|SES_2|SCO_2|CD4_2|DRUG_1|MET_NA|APP_1|RES_1|REC_0|VEN_1|CL_16|NAT_mex|2021-12-08"
      ],
      "attributes":[
        "BULK"
      ]
    },
    {
      "source":98,
      "target":100,
      "directed":false,
      "length":0.0135495,
      "support":0.0,
      "removed":false,
      "sequences":[
        "ID_CEC-21-5821|ST_2|CODE_15033|SX_M|RISK_3|AGE_18|SES_2|SCO_2|CD4_1|DRUG_1|MET_NA|APP_1|RES_1|REC_0|VEN_1|CL_16|NAT_mex|2021-12-06",
        "ID_CEC-22-5945|ST_1|CODE_09005|SX_M|RISK_3|AGE_59|SES_1|SCO_3|CD4_1|DRUG_0|MET_NA|APP_0|RES_1|REC_0|VEN_1|CL_16|NAT_mex|2022-01-03"
      ],
      "attributes":[
        "BULK"
      ]
    },
    {
      "source":98,
      "target":101,
      "directed":false,
      "length":0.00601317,
      "support":0.0,
      "removed":false,
      "sequences":[
        "ID_CEC-21-5821|ST_2|CODE_15033|SX_M|RISK_3|AGE_18|SES_2|SCO_2|CD4_1|DRUG_1|MET_NA|APP_1|RES_1|REC_0|VEN_1|CL_16|NAT_mex|2021-12-06",
        "ID_CEC-22-6272|ST_1|CODE_09005|SX_M|RISK_3|AGE_28|SES_1|SCO_3|CD4_2|DRUG_1|MET_NA|APP_0|RES_1|REC_0|VEN_0|CL_16|NAT_mex|2022-01-27"
      ],
      "attributes":[
        "BULK"
      ]
    },
    {
      "source":98,
      "target":102,
      "directed":false,
      "length":0.010298,
      "support":0.0,
      "removed":false,
      "sequences":[
        "ID_CEC-21-5821|ST_2|CODE_15033|SX_M|RISK_3|AGE_18|SES_2|SCO_2|CD4_1|DRUG_1|MET_NA|APP_1|RES_1|REC_0|VEN_1|CL_16|NAT_mex|2021-12-06",
        "ID_CEC-22-6926|ST_1|CODE_09014|SX_M|RISK_NA|AGE_28|SES_NA|SCO_NA|CD4_2|DRUG_NA|MET_NA|APP_NA|RES_1|REC_0|VEN_NA|CL_16|NAT_NA|2022-03-24"
      ],
      "attributes":[
        "BULK"
      ]
    },
    {
      "source":98,
      "target":103,
      "directed":false,
      "length":0.00992999,
      "support":0.0,
      "removed":false,
      "sequences":[
        "ID_CEC-21-5821|ST_2|CODE_15033|SX_M|RISK_3|AGE_18|SES_2|SCO_2|CD4_1|DRUG_1|MET_NA|APP_1|RES_1|REC_0|VEN_1|CL_16|NAT_mex|2021-12-06",
        "ID_CEC-22-7088|ST_2|CODE_15121|SX_M|RISK_3|AGE_24|SES_2|SCO_2|CD4_1|DRUG_1|MET_NA|APP_1|RES_1|REC_0|VEN_1|CL_16|NAT_mex|2022-04-06"
      ],
      "attributes":[
        "BULK"
      ]
    },
    {
      "source":98,
      "target":104,
      "directed":false,
      "length":0.0120882,
      "support":0.0,
      "removed":false,
      "sequences":[
        "ID_CEC-21-5821|ST_2|CODE_15033|SX_M|RISK_3|AGE_18|SES_2|SCO_2|CD4_1|DRUG_1|MET_NA|APP_1|RES_1|REC_0|VEN_1|CL_16|NAT_mex|2021-12-06",
        "ID_CEC-22-7093|ST_2|CODE_15121|SX_M|RISK_3|AGE_22|SES_1|SCO_2|CD4_3|DRUG_1|MET_NA|APP_0|RES_1|REC_1|VEN_1|CL_16|NAT_mex|2022-04-06"
      ],
      "attributes":[
        "BULK"
      ]
    },
    {
      "source":98,
      "target":106,
      "directed":false,
      "length":0.00636704,
      "support":0.0,
      "removed":false,
      "sequences":[
        "ID_CEC-21-5821|ST_2|CODE_15033|SX_M|RISK_3|AGE_18|SES_2|SCO_2|CD4_1|DRUG_1|MET_NA|APP_1|RES_1|REC_0|VEN_1|CL_16|NAT_mex|2021-12-06",
        "ID_CEC-22-9289|ST_1|CODE_09005|SX_M|RISK_NA|AGE_22|SES_NA|SCO_NA|CD4_2|DRUG_NA|MET_NA|APP_NA|RES_1|REC_0|VEN_NA|CL_16|NAT_NA|2022-10-13"
      ],
      "attributes":[
        "BULK"
      ]
    },
    {
      "source":98,
      "target":107,
      "directed":false,
      "length":0.0135239,
      "support":0.0,
      "removed":false,
      "sequences":[
        "ID_CEC-21-5821|ST_2|CODE_15033|SX_M|RISK_3|AGE_18|SES_2|SCO_2|CD4_1|DRUG_1|MET_NA|APP_1|RES_1|REC_0|VEN_1|CL_16|NAT_mex|2021-12-06",
        "ID_CEC-22-9709|ST_2|CODE_15081|SX_M|RISK_3|AGE_36|SES_1|SCO_3|CD4_1|DRUG_1|MET_NA|APP_1|RES_1|REC_0|VEN_0|CL_16|NAT_mex|2022-11-30"
      ],
      "attributes":[
        "BULK"
      ]
    },
    {
      "source":98,
      "target":108,
      "directed":false,
      "length":0.013873,
      "support":0.0,
      "removed":false,
      "sequences":[
        "ID_CEC-21-5821|ST_2|CODE_15033|SX_M|RISK_3|AGE_18|SES_2|SCO_2|CD4_1|DRUG_1|MET_NA|APP_1|RES_1|REC_0|VEN_1|CL_16|NAT_mex|2021-12-06",
        "ID_CEC-22-9719|ST_1|CODE_09003|SX_M|RISK_3|AGE_21|SES_1|SCO_2|CD4_2|DRUG_1|MET_NA|APP_1|RES_2|REC_1|VEN_0|CL_16|NAT_mex|2022-12-01"
      ],
      "attributes":[
        "BULK"
      ]
    },
    {
      "source":1768,
      "target":1769,
      "directed":false,
      "length":0.0138935,
      "support":0.0,
      "removed":false,
      "sequences":[
        "ID_CEC-21-5825|ST_1|CODE_09006|SX_M|RISK_3|AGE_34|SES_1|SCO_3|CD4_1|DRUG_1|MET_NA|APP_1|RES_1|REC_0|VEN_1|CL_1139|NAT_mex|2021-12-06",
        "ID_CEC-22-6987|ST_1|CODE_07106|SX_M|RISK_3|AGE_25|SES_2|SCO_3|CD4_2|DRUG_1|MET_NA|APP_1|RES_1|REC_1|VEN_1|CL_1139|NAT_mex|2022-03-29"
      ],
      "attributes":[
        "BULK"
      ]
    },
    {
      "source":1768,
      "target":1770,
      "directed":false,
      "length":0.00317464,
      "support":0.0,
      "removed":false,
      "sequences":[
        "ID_CEC-21-5825|ST_1|CODE_09006|SX_M|RISK_3|AGE_34|SES_1|SCO_3|CD4_1|DRUG_1|MET_NA|APP_1|RES_1|REC_0|VEN_1|CL_1139|NAT_mex|2021-12-06",
        "ID_CEC-22-9255|ST_2|CODE_15045|SX_M|RISK_3|AGE_31|SES_2|SCO_3|CD4_1|DRUG_1|MET_NA|APP_1|RES_1|REC_0|VEN_1|CL_1139|NAT_mex|2022-10-10"
      ],
      "attributes":[
        "BULK"
      ]
    },
    {
      "source":1768,
      "target":1771,
      "directed":false,
      "length":0.00494626,
      "support":0.0,
      "removed":false,
      "sequences":[
        "ID_CEC-21-5825|ST_1|CODE_09006|SX_M|RISK_3|AGE_34|SES_1|SCO_3|CD4_1|DRUG_1|MET_NA|APP_1|RES_1|REC_0|VEN_1|CL_1139|NAT_mex|2021-12-06",
        "ID_CEC-22-9601|ST_2|CODE_15045|SX_F|RISK_3|AGE_27|SES_1|SCO_2|CD4_2|DRUG_0|MET_NA|APP_0|RES_1|REC_NA|VEN_0|CL_1139|NAT_mex|2022-11-16"
      ],
      "attributes":[
        "BULK"
      ]
    },
    {
      "source":573,
      "target":574,
      "directed":false,
      "length":0.00814823,
      "support":0.0,
      "removed":false,
      "sequences":[
        "ID_CEC-21-5827|ST_1|CODE_09005|SX_M|RISK_3|AGE_26|SES_1|SCO_3|CD4_2|DRUG_0|MET_NA|APP_1|RES_1|REC_0|VEN_1|CL_57|NAT_mex|2021-12-06",
        "ID_CEC-22-6243|ST_1|CODE_09002|SX_M|RISK_3|AGE_31|SES_1|SCO_2|CD4_2|DRUG_1|MET_NA|APP_1|RES_1|REC_0|VEN_1|CL_57|NAT_mex|2022-01-25"
      ],
      "attributes":[
        "BULK"
      ]
    },
    {
      "source":573,
      "target":575,
      "directed":false,
      "length":0.0110121,
      "support":0.0,
      "removed":false,
      "sequences":[
        "ID_CEC-21-5827|ST_1|CODE_09005|SX_M|RISK_3|AGE_26|SES_1|SCO_3|CD4_2|DRUG_0|MET_NA|APP_1|RES_1|REC_0|VEN_1|CL_57|NAT_mex|2021-12-06",
        "ID_CEC-22-7732|ST_1|CODE_09005|SX_M|RISK_3|AGE_29|SES_2|SCO_3|CD4_2|DRUG_1|MET_NA|APP_1|RES_1|REC_0|VEN_1|CL_57|NAT_mex|2022-05-30"
      ],
      "attributes":[
        "BULK"
      ]
    },
    {
      "source":573,
      "target":576,
      "directed":false,
      "length":0.00211568,
      "support":0.0,
      "removed":false,
      "sequences":[
        "ID_CEC-21-5827|ST_1|CODE_09005|SX_M|RISK_3|AGE_26|SES_1|SCO_3|CD4_2|DRUG_0|MET_NA|APP_1|RES_1|REC_0|VEN_1|CL_57|NAT_mex|2021-12-06",
        "ID_CEC-22-8103|ST_1|CODE_09002|SX_M|RISK_3|AGE_23|SES_2|SCO_2|CD4_2|DRUG_0|MET_NA|APP_1|RES_1|REC_0|VEN_0|CL_57|NAT_mex|2022-06-28"
      ],
      "attributes":[
        "BULK"
      ]
    },
    {
      "source":573,
      "target":577,
      "directed":false,
      "length":0.00707636,
      "support":0.0,
      "removed":false,
      "sequences":[
        "ID_CEC-21-5827|ST_1|CODE_09005|SX_M|RISK_3|AGE_26|SES_1|SCO_3|CD4_2|DRUG_0|MET_NA|APP_1|RES_1|REC_0|VEN_1|CL_57|NAT_mex|2021-12-06",
        "ID_CEC-22-8858|ST_2|CODE_15057|SX_M|RISK_3|AGE_23|SES_2|SCO_2|CD4_1|DRUG_0|MET_NA|APP_1|RES_1|REC_0|VEN_0|CL_57|NAT_mex|2022-09-02"
      ],
      "attributes":[
        "BULK"
      ]
    },
    {
      "source":1401,
      "target":1402,
      "directed":false,
      "length":0.00671951,
      "support":0.0,
      "removed":false,
      "sequences":[
        "ID_CEC-21-5836|ST_1|CODE_09003|SX_FT|RISK_4|AGE_31|SES_1|SCO_2|CD4_3|DRUG_0|MET_0|APP_0|RES_1|REC_0|VEN_0|CL_113|NAT_mex|2021-12-06",
        "ID_CEC-22-7714|ST_1|CODE_09010|SX_FT|RISK_4|AGE_34|SES_1|SCO_1|CD4_1|DRUG_0|MET_NA|APP_0|RES_1|REC_0|VEN_0|CL_113|NAT_mex|2022-05-27"
      ],
      "attributes":[
        "BULK"
      ]
    },
    {
      "source":690,
      "target":691,
      "directed":false,
      "length":0.00814642,
      "support":0.0,
      "removed":false,
      "sequences":[
        "ID_CEC-21-5837|ST_1|CODE_09003|SX_M|RISK_3|AGE_30|SES_1|SCO_3|CD4_2|DRUG_1|MET_NA|APP_0|RES_2|REC_0|VEN_0|CL_69|NAT_mex|2021-12-06",
        "ID_CEC-22-7927|ST_1|CODE_09005|SX_M|RISK_3|AGE_30|SES_2|SCO_3|CD4_2|DRUG_0|MET_NA|APP_1|RES_2|REC_0|VEN_0|CL_69|NAT_mex|2022-06-13"
      ],
      "attributes":[
        "BULK"
      ]
    },
    {
      "source":690,
      "target":692,
      "directed":false,
      "length":0.00281936,
      "support":0.0,
      "removed":false,
      "sequences":[
        "ID_CEC-21-5837|ST_1|CODE_09003|SX_M|RISK_3|AGE_30|SES_1|SCO_3|CD4_2|DRUG_1|MET_NA|APP_0|RES_2|REC_0|VEN_0|CL_69|NAT_mex|2021-12-06",
        "ID_CEC-22-8095|ST_1|CODE_09003|SX_F|RISK_1|AGE_38|SES_2|SCO_2|CD4_1|DRUG_0|MET_NA|APP_1|RES_2|REC_0|VEN_0|CL_69|NAT_mex|2022-06-28"
      ],
      "attributes":[
        "BULK"
      ]
    },
    {
      "source":690,
      "target":693,
      "directed":false,
      "length":0.00246583,
      "support":0.0,
      "removed":false,
      "sequences":[
        "ID_CEC-21-5837|ST_1|CODE_09003|SX_M|RISK_3|AGE_30|SES_1|SCO_3|CD4_2|DRUG_1|MET_NA|APP_0|RES_2|REC_0|VEN_0|CL_69|NAT_mex|2021-12-06",
        "ID_CEC-22-8096|ST_1|CODE_09003|SX_M|RISK_3|AGE_43|SES_2|SCO_3|CD4_1|DRUG_1|MET_NA|APP_1|RES_2|REC_0|VEN_1|CL_69|NAT_mex|2022-06-28"
      ],
      "attributes":[
        "BULK"
      ]
    },
    {
      "source":690,
      "target":694,
      "directed":false,
      "length":0.0017611,
      "support":0.0,
      "removed":false,
      "sequences":[
        "ID_CEC-21-5837|ST_1|CODE_09003|SX_M|RISK_3|AGE_30|SES_1|SCO_3|CD4_2|DRUG_1|MET_NA|APP_0|RES_2|REC_0|VEN_0|CL_69|NAT_mex|2021-12-06",
        "ID_CEC-22-8641|ST_1|CODE_09003|SX_M|RISK_3|AGE_39|SES_2|SCO_2|CD4_1|DRUG_1|MET_NA|APP_0|RES_2|REC_0|VEN_1|CL_69|NAT_mex|2022-08-17"
      ],
      "attributes":[
        "BULK"
      ]
    },
    {
      "source":322,
      "target":323,
      "directed":false,
      "length":0.00211449,
      "support":0.0,
      "removed":false,
      "sequences":[
        "ID_CEC-21-5838|ST_1|CODE_09004|SX_M|RISK_NA|AGE_30|SES_NA|SCO_NA|CD4_3|DRUG_NA|MET_NA|APP_NA|RES_1|REC_0|VEN_NA|CL_17|NAT_NA|2021-12-07",
        "ID_CEC-22-6389|ST_2|CODE_15013|SX_M|RISK_3|AGE_22|SES_2|SCO_2|CD4_2|DRUG_1|MET_NA|APP_1|RES_1|REC_0|VEN_1|CL_17|NAT_mex|2022-02-08"
      ],
      "attributes":[
        "BULK"
      ]
    },
    {
      "source":322,
      "target":324,
      "directed":false,
      "length":0.00565252,
      "support":0.0,
      "removed":false,
      "sequences":[
        "ID_CEC-21-5838|ST_1|CODE_09004|SX_M|RISK_NA|AGE_30|SES_NA|SCO_NA|CD4_3|DRUG_NA|MET_NA|APP_NA|RES_1|REC_0|VEN_NA|CL_17|NAT_NA|2021-12-07",
        "ID_CEC-22-6775|ST_2|CODE_15060|SX_M|RISK_3|AGE_29|SES_2|SCO_2|CD4_1|DRUG_0|MET_NA|APP_1|RES_1|REC_0|VEN_1|CL_17|NAT_mex|2022-03-11"
      ],
      "attributes":[
        "BULK"
      ]
    },
    {
      "source":322,
      "target":326,
      "directed":false,
      "length":0.00886465,
      "support":0.0,
      "removed":false,
      "sequences":[
        "ID_CEC-21-5838|ST_1|CODE_09004|SX_M|RISK_NA|AGE_30|SES_NA|SCO_NA|CD4_3|DRUG_NA|MET_NA|APP_NA|RES_1|REC_0|VEN_NA|CL_17|NAT_NA|2021-12-07",
        "ID_CEC-22-7366|ST_2|CODE_15033|SX_M|RISK_3|AGE_35|SES_1|SCO_3|CD4_2|DRUG_1|MET_NA|APP_1|RES_1|REC_0|VEN_0|CL_17|NAT_mex|2022-05-03"
      ],
      "attributes":[
        "BULK"
      ]
    },
    {
      "source":322,
      "target":327,
      "directed":false,
      "length":0.011356,
      "support":0.0,
      "removed":false,
      "sequences":[
        "ID_CEC-21-5838|ST_1|CODE_09004|SX_M|RISK_NA|AGE_30|SES_NA|SCO_NA|CD4_3|DRUG_NA|MET_NA|APP_NA|RES_1|REC_0|VEN_NA|CL_17|NAT_NA|2021-12-07",
        "ID_CEC-22-7930|ST_2|CODE_15020|SX_M|RISK_3|AGE_30|SES_1|SCO_2|CD4_1|DRUG_0|MET_NA|APP_1|RES_1|REC_0|VEN_1|CL_17|NAT_mex|2022-06-13"
      ],
      "attributes":[
        "BULK"
      ]
    },
    {
      "source":322,
      "target":328,
      "directed":false,
      "length":0.00814221,
      "support":0.0,
      "removed":false,
      "sequences":[
        "ID_CEC-21-5838|ST_1|CODE_09004|SX_M|RISK_NA|AGE_30|SES_NA|SCO_NA|CD4_3|DRUG_NA|MET_NA|APP_NA|RES_1|REC_0|VEN_NA|CL_17|NAT_NA|2021-12-07",
        "ID_CEC-22-8029|ST_2|CODE_15104|SX_M|RISK_3|AGE_20|SES_1|SCO_2|CD4_2|DRUG_0|MET_NA|APP_1|RES_1|REC_0|VEN_0|CL_17|NAT_mex|2022-06-21"
      ],
      "attributes":[
        "BULK"
      ]
    },
    {
      "source":1876,
      "target":1877,
      "directed":false,
      "length":0.00141008,
      "support":0.0,
      "removed":false,
      "sequences":[
        "ID_CEC-21-5845|ST_1|CODE_09007|SX_M|RISK_3|AGE_20|SES_2|SCO_2|CD4_2|DRUG_1|MET_NA|APP_1|RES_2|REC_0|VEN_1|CL_543|NAT_mex|2021-12-07",
        "ID_CEC-22-7557|ST_1|CODE_09003|SX_M|RISK_2|AGE_34|SES_1|SCO_3|CD4_1|DRUG_0|MET_NA|APP_0|RES_2|REC_0|VEN_0|CL_543|NAT_mex|2022-05-18"
      ],
      "attributes":[
        "BULK"
      ]
    },
    {
      "source":3200,
      "target":3201,
      "directed":false,
      "length":0.0139059,
      "support":0.0,
      "removed":false,
      "sequences":[
        "ID_CEC-21-5851|ST_1|CODE_09010|SX_M|RISK_3|AGE_23|SES_1|SCO_2|CD4_2|DRUG_1|MET_NA|APP_0|RES_1|REC_1|VEN_0|CL_NA|NAT_mex|2021-12-07",
        "ID_CEC-22-9445|ST_2|CODE_15037|SX_M|RISK_3|AGE_28|SES_2|SCO_3|CD4_2|DRUG_0|MET_NA|APP_1|RES_1|REC_1|VEN_0|CL_NA|NAT_mex|2022-10-28"
      ],
      "attributes":[
        "BULK"
      ]
    },
    {
      "source":73,
      "target":74,
      "directed":false,
      "length":0.00744739,
      "support":0.0,
      "removed":false,
      "sequences":[
        "ID_CEC-21-5855|ST_1|CODE_09007|SX_M|RISK_3|AGE_22|SES_1|SCO_2|CD4_2|DRUG_1|MET_NA|APP_0|RES_2|REC_1|VEN_1|CL_85|NAT_mex|2021-12-07",
        "ID_CEC-21-5857|ST_1|CODE_09003|SX_M|RISK_3|AGE_32|SES_2|SCO_3|CD4_1|DRUG_1|MET_NA|APP_0|RES_2|REC_0|VEN_1|CL_85|NAT_mex|2021-12-07"
      ],
      "attributes":[
        "BULK"
      ]
    },
    {
      "source":74,
      "target":76,
      "directed":false,
      "length":0.00353519,
      "support":0.0,
      "removed":false,
      "sequences":[
        "ID_CEC-21-5857|ST_1|CODE_09003|SX_M|RISK_3|AGE_32|SES_2|SCO_3|CD4_1|DRUG_1|MET_NA|APP_0|RES_2|REC_0|VEN_1|CL_85|NAT_mex|2021-12-07",
        "ID_CEC-22-6584|ST_1|CODE_09012|SX_M|RISK_3|AGE_22|SES_2|SCO_2|CD4_2|DRUG_0|MET_NA|APP_1|RES_2|REC_0|VEN_1|CL_85|NAT_mex|2022-02-24"
      ],
      "attributes":[
        "BULK"
      ]
    },
    {
      "source":74,
      "target":77,
      "directed":false,
      "length":0.00815071,
      "support":0.0,
      "removed":false,
      "sequences":[
        "ID_CEC-21-5857|ST_1|CODE_09003|SX_M|RISK_3|AGE_32|SES_2|SCO_3|CD4_1|DRUG_1|MET_NA|APP_0|RES_2|REC_0|VEN_1|CL_85|NAT_mex|2021-12-07",
        "ID_CEC-22-6789|ST_2|CODE_15057|SX_M|RISK_3|AGE_30|SES_1|SCO_2|CD4_1|DRUG_0|MET_NA|APP_1|RES_1|REC_0|VEN_1|CL_85|NAT_mex|2022-03-14"
      ],
      "attributes":[
        "BULK"
      ]
    },
    {
      "source":74,
      "target":78,
      "directed":false,
      "length":0.0138987,
      "support":0.0,
      "removed":false,
      "sequences":[
        "ID_CEC-21-5857|ST_1|CODE_09003|SX_M|RISK_3|AGE_32|SES_2|SCO_3|CD4_1|DRUG_1|MET_NA|APP_0|RES_2|REC_0|VEN_1|CL_85|NAT_mex|2021-12-07",
        "ID_CEC-22-6793|ST_2|CODE_15057|SX_M|RISK_3|AGE_29|SES_2|SCO_2|CD4_2|DRUG_1|MET_NA|APP_0|RES_1|REC_0|VEN_0|CL_85|NAT_mex|2022-03-14"
      ],
      "attributes":[
        "BULK"
      ]
    },
    {
      "source":99,
      "target":100,
      "directed":false,
      "length":0.00636463,
      "support":0.0,
      "removed":false,
      "sequences":[
        "ID_CEC-21-5862|ST_1|CODE_09011|SX_M|RISK_3|AGE_26|SES_2|SCO_2|CD4_2|DRUG_1|MET_NA|APP_1|RES_1|REC_0|VEN_1|CL_16|NAT_mex|2021-12-08",
        "ID_CEC-22-5945|ST_1|CODE_09005|SX_M|RISK_3|AGE_59|SES_1|SCO_3|CD4_1|DRUG_0|MET_NA|APP_0|RES_1|REC_0|VEN_1|CL_16|NAT_mex|2022-01-03"
      ],
      "attributes":[
        "BULK"
      ]
    },
    {
      "source":99,
      "target":101,
      "directed":false,
      "length":0.00849813,
      "support":0.0,
      "removed":false,
      "sequences":[
        "ID_CEC-21-5862|ST_1|CODE_09011|SX_M|RISK_3|AGE_26|SES_2|SCO_2|CD4_2|DRUG_1|MET_NA|APP_1|RES_1|REC_0|VEN_1|CL_16|NAT_mex|2021-12-08",
        "ID_CEC-22-6272|ST_1|CODE_09005|SX_M|RISK_3|AGE_28|SES_1|SCO_3|CD4_2|DRUG_1|MET_NA|APP_0|RES_1|REC_0|VEN_0|CL_16|NAT_mex|2022-01-27"
      ],
      "attributes":[
        "BULK"
      ]
    },
    {
      "source":99,
      "target":102,
      "directed":false,
      "length":0.0117223,
      "support":0.0,
      "removed":false,
      "sequences":[
        "ID_CEC-21-5862|ST_1|CODE_09011|SX_M|RISK_3|AGE_26|SES_2|SCO_2|CD4_2|DRUG_1|MET_NA|APP_1|RES_1|REC_0|VEN_1|CL_16|NAT_mex|2021-12-08",
        "ID_CEC-22-6926|ST_1|CODE_09014|SX_M|RISK_NA|AGE_28|SES_NA|SCO_NA|CD4_2|DRUG_NA|MET_NA|APP_NA|RES_1|REC_0|VEN_NA|CL_16|NAT_NA|2022-03-24"
      ],
      "attributes":[
        "BULK"
      ]
    },
    {
      "source":99,
      "target":103,
      "directed":false,
      "length":0.011717,
      "support":0.0,
      "removed":false,
      "sequences":[
        "ID_CEC-21-5862|ST_1|CODE_09011|SX_M|RISK_3|AGE_26|SES_2|SCO_2|CD4_2|DRUG_1|MET_NA|APP_1|RES_1|REC_0|VEN_1|CL_16|NAT_mex|2021-12-08",
        "ID_CEC-22-7088|ST_2|CODE_15121|SX_M|RISK_3|AGE_24|SES_2|SCO_2|CD4_1|DRUG_1|MET_NA|APP_1|RES_1|REC_0|VEN_1|CL_16|NAT_mex|2022-04-06"
      ],
      "attributes":[
        "BULK"
      ]
    },
    {
      "source":99,
      "target":105,
      "directed":false,
      "length":0.00636294,
      "support":0.0,
      "removed":false,
      "sequences":[
        "ID_CEC-21-5862|ST_1|CODE_09011|SX_M|RISK_3|AGE_26|SES_2|SCO_2|CD4_2|DRUG_1|MET_NA|APP_1|RES_1|REC_0|VEN_1|CL_16|NAT_mex|2021-12-08",
        "ID_CEC-22-8949|ST_1|CODE_07106|SX_M|RISK_3|AGE_19|SES_2|SCO_2|CD4_2|DRUG_1|MET_NA|APP_1|RES_1|REC_0|VEN_0|CL_16|NAT_mex|2022-09-12"
      ],
      "attributes":[
        "BULK"
      ]
    },
    {
      "source":99,
      "target":106,
      "directed":false,
      "length":0.00921157,
      "support":0.0,
      "removed":false,
      "sequences":[
        "ID_CEC-21-5862|ST_1|CODE_09011|SX_M|RISK_3|AGE_26|SES_2|SCO_2|CD4_2|DRUG_1|MET_NA|APP_1|RES_1|REC_0|VEN_1|CL_16|NAT_mex|2021-12-08",
        "ID_CEC-22-9289|ST_1|CODE_09005|SX_M|RISK_NA|AGE_22|SES_NA|SCO_NA|CD4_2|DRUG_NA|MET_NA|APP_NA|RES_1|REC_0|VEN_NA|CL_16|NAT_NA|2022-10-13"
      ],
      "attributes":[
        "BULK"
      ]
    },
    {
      "source":99,
      "target":107,
      "directed":false,
      "length":0.0138697,
      "support":0.0,
      "removed":false,
      "sequences":[
        "ID_CEC-21-5862|ST_1|CODE_09011|SX_M|RISK_3|AGE_26|SES_2|SCO_2|CD4_2|DRUG_1|MET_NA|APP_1|RES_1|REC_0|VEN_1|CL_16|NAT_mex|2021-12-08",
        "ID_CEC-22-9709|ST_2|CODE_15081|SX_M|RISK_3|AGE_36|SES_1|SCO_3|CD4_1|DRUG_1|MET_NA|APP_1|RES_1|REC_0|VEN_0|CL_16|NAT_mex|2022-11-30"
      ],
      "attributes":[
        "BULK"
      ]
    },
    {
      "source":2168,
      "target":2169,
      "directed":false,
      "length":0.000351834,
      "support":0.0,
      "removed":false,
      "sequences":[
        "ID_CEC-21-5864|ST_2|CODE_15033|SX_M|RISK_3|AGE_25|SES_1|SCO_3|CD4_1|DRUG_0|MET_NA|APP_0|RES_1|REC_0|VEN_0|CL_437|NAT_mex|2021-12-08",
        "ID_CEC-21-5898|ST_2|CODE_15109|SX_M|RISK_3|AGE_25|SES_1|SCO_3|CD4_1|DRUG_0|MET_NA|APP_0|RES_1|REC_0|VEN_0|CL_437|NAT_mex|2021-12-10"
      ],
      "attributes":[
        "BULK"
      ]
    },
    {
      "source":1250,
      "target":1253,
      "directed":false,
      "length":0.0124544,
      "support":0.0,
      "removed":false,
      "sequences":[
        "ID_CEC-21-5866|ST_1|CODE_09016|SX_M|RISK_3|AGE_29|SES_2|SCO_2|CD4_1|DRUG_0|MET_NA|APP_0|RES_1|REC_0|VEN_1|CL_422|NAT_mex|2021-12-08",
        "ID_CEC-22-8224|ST_1|CODE_09011|SX_M|RISK_3|AGE_24|SES_1|SCO_2|CD4_1|DRUG_0|MET_NA|APP_1|RES_2|REC_0|VEN_0|CL_422|NAT_mex|2022-07-07"
      ],
      "attributes":[
        "BULK"
      ]
    },
    {
      "source":1393,
      "target":1394,
      "directed":false,
      "length":0.00211422,
      "support":0.0,
      "removed":false,
      "sequences":[
        "ID_CEC-21-5869|ST_2|CODE_15104|SX_M|RISK_3|AGE_27|SES_2|SCO_2|CD4_2|DRUG_1|MET_NA|APP_0|RES_1|REC_0|VEN_0|CL_455|NAT_mex|2021-12-08",
        "ID_CEC-22-7203|ST_1|CODE_09005|SX_M|RISK_3|AGE_27|SES_2|SCO_3|CD4_2|DRUG_1|MET_NA|APP_0|RES_1|REC_1|VEN_0|CL_455|NAT_mex|2022-04-20"
      ],
      "attributes":[
        "BULK"
      ]
    },
    {
      "source":764,
      "target":765,
      "directed":false,
      "length":0.00743396,
      "support":0.0,
      "removed":false,
      "sequences":[
        "ID_CEC-21-5874|ST_1|CODE_09010|SX_M|RISK_NA|AGE_27|SES_NA|SCO_NA|CD4_2|DRUG_NA|MET_NA|APP_NA|RES_1|REC_0|VEN_NA|CL_99|NAT_NA|2021-12-09",
        "ID_CEC-22-6288|ST_1|CODE_09012|SX_M|RISK_3|AGE_34|SES_1|SCO_2|CD4_2|DRUG_1|MET_NA|APP_1|RES_1|REC_1|VEN_1|CL_99|NAT_mex|2022-01-28"
      ],
      "attributes":[
        "BULK"
      ]
    },
    {
      "source":764,
      "target":766,
      "directed":false,
      "length":0.00565477,
      "support":0.0,
      "removed":false,
      "sequences":[
        "ID_CEC-21-5874|ST_1|CODE_09010|SX_M|RISK_NA|AGE_27|SES_NA|SCO_NA|CD4_2|DRUG_NA|MET_NA|APP_NA|RES_1|REC_0|VEN_NA|CL_99|NAT_NA|2021-12-09",
        "ID_CEC-22-7487|ST_1|CODE_09010|SX_M|RISK_3|AGE_22|SES_1|SCO_2|CD4_2|DRUG_1|MET_NA|APP_1|RES_1|REC_0|VEN_0|CL_99|NAT_mex|2022-05-12"
      ],
      "attributes":[
        "BULK"
      ]
    },
    {
      "source":764,
      "target":767,
      "directed":false,
      "length":0.00530215,
      "support":0.0,
      "removed":false,
      "sequences":[
        "ID_CEC-21-5874|ST_1|CODE_09010|SX_M|RISK_NA|AGE_27|SES_NA|SCO_NA|CD4_2|DRUG_NA|MET_NA|APP_NA|RES_1|REC_0|VEN_NA|CL_99|NAT_NA|2021-12-09",
        "ID_CEC-22-9785|ST_1|CODE_09010|SX_M|RISK_3|AGE_28|SES_2|SCO_2|CD4_1|DRUG_1|MET_NA|APP_1|RES_1|REC_0|VEN_0|CL_99|NAT_mex|2022-12-07"
      ],
      "attributes":[
        "BULK"
      ]
    },
    {
      "source":1153,
      "target":1154,
      "directed":false,
      "length":0.00565396,
      "support":0.0,
      "removed":false,
      "sequences":[
        "ID_CEC-21-5876|ST_1|CODE_09006|SX_M|RISK_3|AGE_26|SES_1|SCO_3|CD4_1|DRUG_1|MET_NA|APP_0|RES_1|REC_0|VEN_1|CL_83|NAT_mex|2021-12-09",
        "ID_CEC-22-7893|ST_1|CODE_09016|SX_M|RISK_3|AGE_28|SES_2|SCO_3|CD4_2|DRUG_1|MET_NA|APP_1|RES_1|REC_1|VEN_NA|CL_83|NAT_mex|2022-06-09"
      ],
      "attributes":[
        "BULK"
      ]
    },
    {
      "source":3202,
      "target":3203,
      "directed":false,
      "length":0.00246781,
      "support":0.0,
      "removed":false,
      "sequences":[
        "ID_CEC-21-5902|ST_1|CODE_09015|SX_M|RISK_3|AGE_22|SES_1|SCO_2|CD4_2|DRUG_1|MET_NA|APP_1|RES_1|REC_0|VEN_1|CL_1141|NAT_mex|2021-12-10",
        "ID_CEC-22-6644|ST_1|CODE_09003|SX_F|RISK_1|AGE_47|SES_1|SCO_2|CD4_2|DRUG_0|MET_NA|APP_0|RES_1|REC_0|VEN_0|CL_1141|NAT_mex|2022-03-01"
      ],
      "attributes":[
        "BULK"
      ]
    },
    {
      "source":836,
      "target":838,
      "directed":false,
      "length":0.0135287,
      "support":0.0,
      "removed":false,
      "sequences":[
        "ID_CEC-21-5909|ST_2|CODE_15029|SX_M|RISK_3|AGE_31|SES_2|SCO_2|CD4_1|DRUG_1|MET_NA|APP_1|RES_1|REC_0|VEN_0|CL_74|NAT_mex|2021-12-13",
        "ID_CEC-22-8211|ST_1|CODE_09007|SX_M|RISK_3|AGE_41|SES_2|SCO_2|CD4_2|DRUG_1|MET_NA|APP_0|RES_1|REC_0|VEN_0|CL_74|NAT_mex|2022-07-06"
      ],
      "attributes":[
        "BULK"
      ]
    },
    {
      "source":780,
      "target":781,
      "directed":false,
      "length":0.00994538,
      "support":0.0,
      "removed":false,
      "sequences":[
        "ID_CEC-21-5910|ST_1|CODE_09015|SX_M|RISK_3|AGE_22|SES_2|SCO_2|CD4_1|DRUG_0|MET_NA|APP_1|RES_1|REC_0|VEN_1|CL_164|NAT_mex|2021-12-13",
        "ID_CEC-22-6422|ST_2|CODE_15109|SX_M|RISK_3|AGE_26|SES_2|SCO_3|CD4_1|DRUG_1|MET_NA|APP_1|RES_1|REC_0|VEN_0|CL_164|NAT_mex|2022-02-10"
      ],
      "attributes":[
        "BULK"
      ]
    },
    {
      "source":780,
      "target":782,
      "directed":false,
      "length":0.0103061,
      "support":0.0,
      "removed":false,
      "sequences":[
        "ID_CEC-21-5910|ST_1|CODE_09015|SX_M|RISK_3|AGE_22|SES_2|SCO_2|CD4_1|DRUG_0|MET_NA|APP_1|RES_1|REC_0|VEN_1|CL_164|NAT_mex|2021-12-13",
        "ID_CEC-22-6740|ST_2|CODE_15109|SX_M|RISK_3|AGE_20|SES_2|SCO_2|CD4_2|DRUG_0|MET_NA|APP_1|RES_1|REC_0|VEN_0|CL_164|NAT_mex|2022-03-10"
      ],
      "attributes":[
        "BULK"
      ]
    },
    {
      "source":780,
      "target":779,
      "directed":false,
      "length":0.0131673,
      "support":0.0,
      "removed":false,
      "sequences":[
        "ID_CEC-21-5910|ST_1|CODE_09015|SX_M|RISK_3|AGE_22|SES_2|SCO_2|CD4_1|DRUG_0|MET_NA|APP_1|RES_1|REC_0|VEN_1|CL_164|NAT_mex|2021-12-13",
        "ID_CEC-22-9244|ST_1|CODE_09015|SX_M|RISK_3|AGE_27|SES_2|SCO_1|CD4_2|DRUG_0|MET_NA|APP_1|RES_1|REC_0|VEN_0|CL_164|NAT_mex|2022-10-07"
      ],
      "attributes":[
        "BULK"
      ]
    },
    {
      "source":3204,
      "target":3205,
      "directed":false,
      "length":0.0128175,
      "support":0.0,
      "removed":false,
      "sequences":[
        "ID_CEC-21-5912|ST_1|CODE_09002|SX_M|RISK_2|AGE_32|SES_1|SCO_2|CD4_1|DRUG_0|MET_NA|APP_1|RES_1|REC_0|VEN_0|CL_110|NAT_mex|2021-12-13",
        "ID_CEC-22-7767|ST_1|CODE_09011|SX_M|RISK_2|AGE_71|SES_2|SCO_3|CD4_NA|DRUG_0|MET_NA|APP_0|RES_1|REC_0|VEN_1|CL_110|NAT_mex|2022-05-27"
      ],
      "attributes":[
        "BULK"
      ]
    },
    {
      "source":1658,
      "target":1659,
      "directed":false,
      "length":0.00815488,
      "support":0.0,
      "removed":false,
      "sequences":[
        "ID_CEC-21-5924|ST_2|CODE_15058|SX_M|RISK_NA|AGE_45|SES_NA|SCO_NA|CD4_1|DRUG_NA|MET_NA|APP_NA|RES_1|REC_0|VEN_NA|CL_522|NAT_NA|2021-12-14",
        "ID_CEC-22-8422|ST_1|CODE_09007|SX_M|RISK_2|AGE_51|SES_1|SCO_2|CD4_1|DRUG_1|MET_NA|APP_0|RES_1|REC_0|VEN_0|CL_522|NAT_mex|2022-08-01"
      ],
      "attributes":[
        "BULK"
      ]
    },
    {
      "source":2102,
      "target":2103,
      "directed":false,
      "length":0.0135352,
      "support":0.0,
      "removed":false,
      "sequences":[
        "ID_CEC-21-5925|ST_1|CODE_09003|SX_M|RISK_3|AGE_23|SES_2|SCO_2|CD4_2|DRUG_1|MET_NA|APP_1|RES_1|REC_0|VEN_1|CL_480|NAT_mex|2021-12-14",
        "ID_CEC-22-6567|ST_1|CODE_09011|SX_M|RISK_3|AGE_41|SES_2|SCO_3|CD4_1|DRUG_0|MET_NA|APP_1|RES_1|REC_0|VEN_0|CL_480|NAT_mex|2022-02-22"
      ],
      "attributes":[
        "BULK"
      ]
    },
    {
      "source":620,
      "target":618,
      "directed":false,
      "length":0.00886136,
      "support":0.0,
      "removed":false,
      "sequences":[
        "ID_CEC-21-5926|ST_1|CODE_07106|SX_M|RISK_2|AGE_36|SES_1|SCO_2|CD4_1|DRUG_1|MET_NA|APP_0|RES_1|REC_0|VEN_0|CL_136|NAT_mex|2021-12-14",
        "ID_CEC-22-8838|ST_1|CODE_09005|SX_M|RISK_3|AGE_21|SES_2|SCO_2|CD4_2|DRUG_1|MET_NA|APP_1|RES_1|REC_0|VEN_0|CL_136|NAT_mex|2022-08-31"
      ],
      "attributes":[
        "BULK"
      ]
    },
    {
      "source":620,
      "target":621,
      "directed":false,
      "length":0.0117335,
      "support":0.0,
      "removed":false,
      "sequences":[
        "ID_CEC-21-5926|ST_1|CODE_07106|SX_M|RISK_2|AGE_36|SES_1|SCO_2|CD4_1|DRUG_1|MET_NA|APP_0|RES_1|REC_0|VEN_0|CL_136|NAT_mex|2021-12-14",
        "ID_CEC-22-9715|ST_1|CODE_09007|SX_M|RISK_NA|AGE_73|SES_NA|SCO_NA|CD4_2|DRUG_NA|MET_NA|APP_NA|RES_1|REC_0|VEN_NA|CL_136|NAT_NA|2022-12-01"
      ],
      "attributes":[
        "BULK"
      ]
    },
    {
      "source":684,
      "target":685,
      "directed":false,
      "length":0.0049495,
      "support":0.0,
      "removed":false,
      "sequences":[
        "ID_CEC-21-5928|ST_1|CODE_09005|SX_M|RISK_3|AGE_33|SES_2|SCO_2|CD4_2|DRUG_0|MET_NA|APP_1|RES_2|REC_1|VEN_0|CL_394|NAT_mex|2021-12-14",
        "ID_CEC-22-8682|ST_1|CODE_09008|SX_M|RISK_3|AGE_46|SES_1|SCO_2|CD4_2|DRUG_0|MET_NA|APP_0|RES_2|REC_0|VEN_0|CL_394|NAT_mex|2022-08-19"
      ],
      "attributes":[
        "BULK"
      ]
    },
    {
      "source":2305,
      "target":2306,
      "directed":false,
      "length":0.00459177,
      "support":0.0,
      "removed":false,
      "sequences":[
        "ID_CEC-21-5934|ST_1|CODE_09005|SX_M|RISK_3|AGE_21|SES_2|SCO_2|CD4_2|DRUG_1|MET_NA|APP_1|RES_1|REC_0|VEN_0|CL_687|NAT_mex|2021-12-14",
        "ID_CEC-22-7876|ST_1|CODE_09007|SX_M|RISK_3|AGE_27|SES_2|SCO_2|CD4_1|DRUG_1|MET_1|APP_0|RES_1|REC_0|VEN_1|CL_687|NAT_mex|2022-06-07"
      ],
      "attributes":[
        "BULK"
      ]
    },
    {
      "source":2305,
      "target":2307,
      "directed":false,
      "length":0.004593,
      "support":0.0,
      "removed":false,
      "sequences":[
        "ID_CEC-21-5934|ST_1|CODE_09005|SX_M|RISK_3|AGE_21|SES_2|SCO_2|CD4_2|DRUG_1|MET_NA|APP_1|RES_1|REC_0|VEN_0|CL_687|NAT_mex|2021-12-14",
        "ID_CEC-22-8084|ST_2|CODE_15104|SX_F|RISK_4|AGE_62|SES_1|SCO_1|CD4_2|DRUG_0|MET_NA|APP_0|RES_1|REC_0|VEN_0|CL_687|NAT_mex|2022-06-27"
      ],
      "attributes":[
        "BULK"
      ]
    },
    {
      "source":2261,
      "target":2262,
      "directed":false,
      "length":0.000351833,
      "support":0.0,
      "removed":false,
      "sequences":[
        "ID_CEC-21-5935|ST_2|CODE_15033|SX_M|RISK_3|AGE_23|SES_2|SCO_2|CD4_2|DRUG_1|MET_NA|APP_1|RES_1|REC_0|VEN_0|CL_672|NAT_mex|2021-12-14",
        "ID_CEC-21-5939|ST_2|CODE_15033|SX_M|RISK_3|AGE_25|SES_2|SCO_3|CD4_2|DRUG_1|MET_NA|APP_1|RES_1|REC_1|VEN_0|CL_672|NAT_mex|2021-12-14"
      ],
      "attributes":[
        "BULK"
      ]
    },
    {
      "source":2308,
      "target":2309,
      "directed":false,
      "length":0.00636384,
      "support":0.0,
      "removed":false,
      "sequences":[
        "ID_CEC-21-5937|ST_1|CODE_09006|SX_FT|RISK_4|AGE_40|SES_1|SCO_2|CD4_1|DRUG_0|MET_NA|APP_1|RES_1|REC_0|VEN_1|CL_518|NAT_mex|2021-12-14",
        "ID_CEC-22-7669|ST_1|CODE_09007|SX_FT|RISK_4|AGE_27|SES_2|SCO_2|CD4_1|DRUG_1|MET_NA|APP_0|RES_1|REC_0|VEN_1|CL_518|NAT_mex|2022-05-24"
      ],
      "attributes":[
        "BULK"
      ]
    },
    {
      "source":2308,
      "target":2310,
      "directed":false,
      "length":0.00707533,
      "support":0.0,
      "removed":false,
      "sequences":[
        "ID_CEC-21-5937|ST_1|CODE_09006|SX_FT|RISK_4|AGE_40|SES_1|SCO_2|CD4_1|DRUG_0|MET_NA|APP_1|RES_1|REC_0|VEN_1|CL_518|NAT_mex|2021-12-14",
        "ID_CEC-22-7952|ST_1|CODE_09003|SX_M|RISK_2|AGE_38|SES_1|SCO_3|CD4_2|DRUG_1|MET_0|APP_0|RES_1|REC_0|VEN_0|CL_518|NAT_mex|2022-06-15"
      ],
      "attributes":[
        "BULK"
      ]
    },
    {
      "source":543,
      "target":544,
      "directed":false,
      "length":0.0124412,
      "support":0.0,
      "removed":false,
      "sequences":[
        "ID_CEC-22-5943|ST_1|CODE_09016|SX_M|RISK_3|AGE_32|SES_1|SCO_2|CD4_1|DRUG_1|MET_NA|APP_1|RES_1|REC_0|VEN_1|CL_353|NAT_mex|2022-01-03",
        "ID_CEC-22-6296|ST_1|CODE_09016|SX_M|RISK_NA|AGE_28|SES_NA|SCO_NA|CD4_1|DRUG_NA|MET_NA|APP_NA|RES_1|REC_0|VEN_NA|CL_353|NAT_NA|2022-01-28"
      ],
      "attributes":[
        "BULK"
      ]
    },
    {
      "source":543,
      "target":546,
      "directed":false,
      "length":0.0119131,
      "support":0.0,
      "removed":false,
      "sequences":[
        "ID_CEC-22-5943|ST_1|CODE_09016|SX_M|RISK_3|AGE_32|SES_1|SCO_2|CD4_1|DRUG_1|MET_NA|APP_1|RES_1|REC_0|VEN_1|CL_353|NAT_mex|2022-01-03",
        "ID_CEC-22-7119|ST_1|CODE_09016|SX_M|RISK_3|AGE_29|SES_2|SCO_3|CD4_2|DRUG_1|MET_NA|APP_1|RES_1|REC_0|VEN_0|CL_353|NAT_mex|2022-04-08"
      ],
      "attributes":[
        "BULK"
      ]
    },
    {
      "source":543,
      "target":548,
      "directed":false,
      "length":0.00994163,
      "support":0.0,
      "removed":false,
      "sequences":[
        "ID_CEC-22-5943|ST_1|CODE_09016|SX_M|RISK_3|AGE_32|SES_1|SCO_2|CD4_1|DRUG_1|MET_NA|APP_1|RES_1|REC_0|VEN_1|CL_353|NAT_mex|2022-01-03",
        "ID_CEC-22-8014|ST_1|CODE_09016|SX_M|RISK_3|AGE_33|SES_2|SCO_3|CD4_2|DRUG_1|MET_NA|APP_1|RES_1|REC_0|VEN_0|CL_353|NAT_mex|2022-06-20"
      ],
      "attributes":[
        "BULK"
      ]
    },
    {
      "source":100,
      "target":101,
      "directed":false,
      "length":0.00994542,
      "support":0.0,
      "removed":false,
      "sequences":[
        "ID_CEC-22-5945|ST_1|CODE_09005|SX_M|RISK_3|AGE_59|SES_1|SCO_3|CD4_1|DRUG_0|MET_NA|APP_0|RES_1|REC_0|VEN_1|CL_16|NAT_mex|2022-01-03",
        "ID_CEC-22-6272|ST_1|CODE_09005|SX_M|RISK_3|AGE_28|SES_1|SCO_3|CD4_2|DRUG_1|MET_NA|APP_0|RES_1|REC_0|VEN_0|CL_16|NAT_mex|2022-01-27"
      ],
      "attributes":[
        "BULK"
      ]
    },
    {
      "source":100,
      "target":102,
      "directed":false,
      "length":0.0124659,
      "support":0.0,
      "removed":false,
      "sequences":[
        "ID_CEC-22-5945|ST_1|CODE_09005|SX_M|RISK_3|AGE_59|SES_1|SCO_3|CD4_1|DRUG_0|MET_NA|APP_0|RES_1|REC_0|VEN_1|CL_16|NAT_mex|2022-01-03",
        "ID_CEC-22-6926|ST_1|CODE_09014|SX_M|RISK_NA|AGE_28|SES_NA|SCO_NA|CD4_2|DRUG_NA|MET_NA|APP_NA|RES_1|REC_0|VEN_NA|CL_16|NAT_NA|2022-03-24"
      ],
      "attributes":[
        "BULK"
      ]
    },
    {
      "source":100,
      "target":103,
      "directed":false,
      "length":0.0124451,
      "support":0.0,
      "removed":false,
      "sequences":[
        "ID_CEC-22-5945|ST_1|CODE_09005|SX_M|RISK_3|AGE_59|SES_1|SCO_3|CD4_1|DRUG_0|MET_NA|APP_0|RES_1|REC_0|VEN_1|CL_16|NAT_mex|2022-01-03",
        "ID_CEC-22-7088|ST_2|CODE_15121|SX_M|RISK_3|AGE_24|SES_2|SCO_2|CD4_1|DRUG_1|MET_NA|APP_1|RES_1|REC_0|VEN_1|CL_16|NAT_mex|2022-04-06"
      ],
      "attributes":[
        "BULK"
      ]
    },
    {
      "source":100,
      "target":105,
      "directed":false,
      "length":0.00993883,
      "support":0.0,
      "removed":false,
      "sequences":[
        "ID_CEC-22-5945|ST_1|CODE_09005|SX_M|RISK_3|AGE_59|SES_1|SCO_3|CD4_1|DRUG_0|MET_NA|APP_0|RES_1|REC_0|VEN_1|CL_16|NAT_mex|2022-01-03",
        "ID_CEC-22-8949|ST_1|CODE_07106|SX_M|RISK_3|AGE_19|SES_2|SCO_2|CD4_2|DRUG_1|MET_NA|APP_1|RES_1|REC_0|VEN_0|CL_16|NAT_mex|2022-09-12"
      ],
      "attributes":[
        "BULK"
      ]
    },
    {
      "source":100,
      "target":106,
      "directed":false,
      "length":0.0106568,
      "support":0.0,
      "removed":false,
      "sequences":[
        "ID_CEC-22-5945|ST_1|CODE_09005|SX_M|RISK_3|AGE_59|SES_1|SCO_3|CD4_1|DRUG_0|MET_NA|APP_0|RES_1|REC_0|VEN_1|CL_16|NAT_mex|2022-01-03",
        "ID_CEC-22-9289|ST_1|CODE_09005|SX_M|RISK_NA|AGE_22|SES_NA|SCO_NA|CD4_2|DRUG_NA|MET_NA|APP_NA|RES_1|REC_0|VEN_NA|CL_16|NAT_NA|2022-10-13"
      ],
      "attributes":[
        "BULK"
      ]
    },
    {
      "source":960,
      "target":961,
      "directed":false,
      "length":0.00459191,
      "support":0.0,
      "removed":false,
      "sequences":[
        "ID_CEC-22-5948|ST_1|CODE_09007|SX_M|RISK_3|AGE_22|SES_1|SCO_2|CD4_1|DRUG_1|MET_NA|APP_1|RES_1|REC_0|VEN_1|CL_412|NAT_mex|2022-01-03",
        "ID_CEC-22-6280|ST_1|CODE_09004|SX_M|RISK_2|AGE_24|SES_2|SCO_2|CD4_1|DRUG_0|MET_NA|APP_1|RES_1|REC_0|VEN_1|CL_412|NAT_mex|2022-01-27"
      ],
      "attributes":[
        "BULK"
      ]
    },
    {
      "source":960,
      "target":962,
      "directed":false,
      "length":0.00636818,
      "support":0.0,
      "removed":false,
      "sequences":[
        "ID_CEC-22-5948|ST_1|CODE_09007|SX_M|RISK_3|AGE_22|SES_1|SCO_2|CD4_1|DRUG_1|MET_NA|APP_1|RES_1|REC_0|VEN_1|CL_412|NAT_mex|2022-01-03",
        "ID_CEC-22-6519|ST_1|CODE_09015|SX_M|RISK_3|AGE_31|SES_1|SCO_2|CD4_1|DRUG_0|MET_NA|APP_1|RES_1|REC_0|VEN_1|CL_412|NAT_mex|2022-02-18"
      ],
      "attributes":[
        "BULK"
      ]
    },
    {
      "source":960,
      "target":963,
      "directed":false,
      "length":0.00922241,
      "support":0.0,
      "removed":false,
      "sequences":[
        "ID_CEC-22-5948|ST_1|CODE_09007|SX_M|RISK_3|AGE_22|SES_1|SCO_2|CD4_1|DRUG_1|MET_NA|APP_1|RES_1|REC_0|VEN_1|CL_412|NAT_mex|2022-01-03",
        "ID_CEC-22-6670|ST_2|CODE_15058|SX_M|RISK_NA|AGE_23|SES_NA|SCO_NA|CD4_1|DRUG_NA|MET_NA|APP_NA|RES_1|REC_0|VEN_NA|CL_412|NAT_NA|2022-03-03"
      ],
      "attributes":[
        "BULK"
      ]
    },
    {
      "source":960,
      "target":964,
      "directed":false,
      "length":0.00636983,
      "support":0.0,
      "removed":false,
      "sequences":[
        "ID_CEC-22-5948|ST_1|CODE_09007|SX_M|RISK_3|AGE_22|SES_1|SCO_2|CD4_1|DRUG_1|MET_NA|APP_1|RES_1|REC_0|VEN_1|CL_412|NAT_mex|2022-01-03",
        "ID_CEC-22-6684|ST_2|CODE_15057|SX_M|RISK_3|AGE_44|SES_2|SCO_2|CD4_2|DRUG_0|MET_NA|APP_0|RES_1|REC_1|VEN_1|CL_412|NAT_mex|2022-03-04"
      ],
      "attributes":[
        "BULK"
      ]
    },
    {
      "source":960,
      "target":965,
      "directed":false,
      "length":0.00672197,
      "support":0.0,
      "removed":false,
      "sequences":[
        "ID_CEC-22-5948|ST_1|CODE_09007|SX_M|RISK_3|AGE_22|SES_1|SCO_2|CD4_1|DRUG_1|MET_NA|APP_1|RES_1|REC_0|VEN_1|CL_412|NAT_mex|2022-01-03",
        "ID_CEC-22-8082|ST_2|CODE_15037|SX_M|RISK_3|AGE_30|SES_1|SCO_2|CD4_1|DRUG_0|MET_NA|APP_1|RES_1|REC_0|VEN_1|CL_412|NAT_mex|2022-06-27"
      ],
      "attributes":[
        "BULK"
      ]
    },
    {
      "source":960,
      "target":966,
      "directed":false,
      "length":0.00565449,
      "support":0.0,
      "removed":false,
      "sequences":[
        "ID_CEC-22-5948|ST_1|CODE_09007|SX_M|RISK_3|AGE_22|SES_1|SCO_2|CD4_1|DRUG_1|MET_NA|APP_1|RES_1|REC_0|VEN_1|CL_412|NAT_mex|2022-01-03",
        "ID_CEC-22-8253|ST_2|CODE_15081|SX_M|RISK_3|AGE_37|SES_1|SCO_2|CD4_1|DRUG_1|MET_NA|APP_0|RES_1|REC_0|VEN_0|CL_412|NAT_mex|2022-07-08"
      ],
      "attributes":[
        "BULK"
      ]
    },
    {
      "source":3206,
      "target":3207,
      "directed":false,
      "length":0.0128043,
      "support":0.0,
      "removed":false,
      "sequences":[
        "ID_CEC-22-5949|ST_1|CODE_09015|SX_M|RISK_3|AGE_21|SES_2|SCO_2|CD4_1|DRUG_1|MET_NA|APP_0|RES_2|REC_0|VEN_1|CL_NA|NAT_mex|2022-01-03",
        "ID_CEC-22-7777|ST_1|CODE_09015|SX_M|RISK_3|AGE_28|SES_1|SCO_2|CD4_2|DRUG_1|MET_NA|APP_0|RES_2|REC_0|VEN_0|CL_834|NAT_mex|2022-06-01"
      ],
      "attributes":[
        "BULK"
      ]
    },
    {
      "source":809,
      "target":810,
      "directed":false,
      "length":0.0110203,
      "support":0.0,
      "removed":false,
      "sequences":[
        "ID_CEC-22-5950|ST_1|CODE_09010|SX_M|RISK_3|AGE_25|SES_1|SCO_2|CD4_1|DRUG_0|MET_NA|APP_1|RES_1|REC_0|VEN_0|CL_189|NAT_mex|2022-01-03",
        "ID_CEC-22-9149|ST_1|CODE_09007|SX_M|RISK_3|AGE_25|SES_2|SCO_3|CD4_1|DRUG_1|MET_NA|APP_1|RES_1|REC_0|VEN_0|CL_189|NAT_mex|2022-09-28"
      ],
      "attributes":[
        "BULK"
      ]
    },
    {
      "source":809,
      "target":811,
      "directed":false,
      "length":0.0049446,
      "support":0.0,
      "removed":false,
      "sequences":[
        "ID_CEC-22-5950|ST_1|CODE_09010|SX_M|RISK_3|AGE_25|SES_1|SCO_2|CD4_1|DRUG_0|MET_NA|APP_1|RES_1|REC_0|VEN_0|CL_189|NAT_mex|2022-01-03",
        "ID_CEC-22-9646|ST_1|CODE_09010|SX_M|RISK_3|AGE_23|SES_1|SCO_2|CD4_3|DRUG_1|MET_NA|APP_1|RES_1|REC_0|VEN_0|CL_189|NAT_mex|2022-11-23"
      ],
      "attributes":[
        "BULK"
      ]
    },
    {
      "source":1471,
      "target":1469,
      "directed":false,
      "length":0.0113897,
      "support":0.0,
      "removed":false,
      "sequences":[
        "ID_CEC-22-5957|ST_1|CODE_09007|SX_M|RISK_3|AGE_22|SES_2|SCO_2|CD4_1|DRUG_1|MET_NA|APP_1|RES_1|REC_0|VEN_0|CL_414|NAT_mex|2022-01-03",
        "ID_CEC-22-6381|ST_2|CODE_15031|SX_F|RISK_1|AGE_46|SES_1|SCO_1|CD4_1|DRUG_0|MET_NA|APP_0|RES_1|REC_0|VEN_0|CL_414|NAT_mex|2022-02-08"
      ],
      "attributes":[
        "BULK"
      ]
    },
    {
      "source":1471,
      "target":1470,
      "directed":false,
      "length":0.00176392,
      "support":0.0,
      "removed":false,
      "sequences":[
        "ID_CEC-22-5957|ST_1|CODE_09007|SX_M|RISK_3|AGE_22|SES_2|SCO_2|CD4_1|DRUG_1|MET_NA|APP_1|RES_1|REC_0|VEN_0|CL_414|NAT_mex|2022-01-03",
        "ID_CEC-22-6583|ST_1|CODE_09002|SX_M|RISK_3|AGE_36|SES_2|SCO_2|CD4_2|DRUG_1|MET_NA|APP_1|RES_1|REC_0|VEN_0|CL_414|NAT_mex|2022-02-23"
      ],
      "attributes":[
        "BULK"
      ]
    },
    {
      "source":3208,
      "target":3209,
      "directed":false,
      "length":0.0124309,
      "support":0.0,
      "removed":false,
      "sequences":[
        "ID_CEC-22-5963|ST_1|CODE_09015|SX_M|RISK_3|AGE_28|SES_2|SCO_2|CD4_2|DRUG_1|MET_NA|APP_0|RES_1|REC_0|VEN_0|CL_1144|NAT_mex|2022-01-03",
        "ID_CEC-22-7377|ST_1|CODE_09003|SX_M|RISK_3|AGE_28|SES_2|SCO_3|CD4_2|DRUG_1|MET_NA|APP_1|RES_1|REC_0|VEN_NA|CL_1144|NAT_mex|2022-05-04"
      ],
      "attributes":[
        "BULK"
      ]
    },
    {
      "source":3210,
      "target":3211,
      "directed":false,
      "length":0.00317155,
      "support":0.0,
      "removed":false,
      "sequences":[
        "ID_CEC-22-5989|ST_1|CODE_09007|SX_M|RISK_3|AGE_30|SES_1|SCO_2|CD4_1|DRUG_1|MET_NA|APP_1|RES_5|REC_0|VEN_NA|CL_1146|NAT_mex|2022-01-04",
        "ID_CEC-22-6110|ST_1|CODE_09007|SX_M|RISK_3|AGE_25|SES_1|SCO_2|CD4_3|DRUG_1|MET_NA|APP_1|RES_5|REC_0|VEN_1|CL_1146|NAT_mex|2022-01-13"
      ],
      "attributes":[
        "BULK"
      ]
    },
    {
      "source":1308,
      "target":1309,
      "directed":false,
      "length":0.0131774,
      "support":0.0,
      "removed":false,
      "sequences":[
        "ID_CEC-22-5991|ST_1|CODE_09015|SX_M|RISK_NA|AGE_33|SES_NA|SCO_NA|CD4_1|DRUG_NA|MET_NA|APP_NA|RES_1|REC_0|VEN_NA|CL_424|NAT_NA|2022-01-04",
        "ID_CEC-22-8833|ST_2|CODE_15013|SX_M|RISK_3|AGE_20|SES_2|SCO_2|CD4_1|DRUG_0|MET_NA|APP_0|RES_1|REC_0|VEN_0|CL_424|NAT_mex|2022-09-01"
      ],
      "attributes":[
        "BULK"
      ]
    },
    {
      "source":13,
      "target":14,
      "directed":false,
      "length":0.00673019,
      "support":0.0,
      "removed":false,
      "sequences":[
        "ID_CEC-22-5996|ST_1|CODE_07106|SX_M|RISK_3|AGE_28|SES_2|SCO_2|CD4_1|DRUG_1|MET_NA|APP_0|RES_1|REC_0|VEN_0|CL_304|NAT_mex|2022-01-05",
        "ID_CEC-22-6029|ST_1|CODE_09007|SX_M|RISK_1|AGE_31|SES_2|SCO_3|CD4_1|DRUG_0|MET_NA|APP_1|RES_1|REC_0|VEN_1|CL_304|NAT_mex|2022-01-07"
      ],
      "attributes":[
        "BULK"
      ]
    },
    {
      "source":13,
      "target":15,
      "directed":false,
      "length":0.00602161,
      "support":0.0,
      "removed":false,
      "sequences":[
        "ID_CEC-22-5996|ST_1|CODE_07106|SX_M|RISK_3|AGE_28|SES_2|SCO_2|CD4_1|DRUG_1|MET_NA|APP_0|RES_1|REC_0|VEN_0|CL_304|NAT_mex|2022-01-05",
        "ID_CEC-22-6109|ST_1|CODE_09016|SX_M|RISK_3|AGE_32|SES_2|SCO_3|CD4_1|DRUG_0|MET_NA|APP_1|RES_1|REC_0|VEN_1|CL_304|NAT_mex|2022-01-13"
      ],
      "attributes":[
        "BULK"
      ]
    },
    {
      "source":13,
      "target":16,
      "directed":false,
      "length":0.00353183,
      "support":0.0,
      "removed":false,
      "sequences":[
        "ID_CEC-22-5996|ST_1|CODE_07106|SX_M|RISK_3|AGE_28|SES_2|SCO_2|CD4_1|DRUG_1|MET_NA|APP_0|RES_1|REC_0|VEN_0|CL_304|NAT_mex|2022-01-05",
        "ID_CEC-22-6263|ST_2|CODE_15033|SX_M|RISK_3|AGE_36|SES_1|SCO_3|CD4_2|DRUG_1|MET_NA|APP_1|RES_1|REC_0|VEN_1|CL_304|NAT_mex|2022-01-27"
      ],
      "attributes":[
        "BULK"
      ]
    },
    {
      "source":13,
      "target":17,
      "directed":false,
      "length":0.00530549,
      "support":0.0,
      "removed":false,
      "sequences":[
        "ID_CEC-22-5996|ST_1|CODE_07106|SX_M|RISK_3|AGE_28|SES_2|SCO_2|CD4_1|DRUG_1|MET_NA|APP_0|RES_1|REC_0|VEN_0|CL_304|NAT_mex|2022-01-05",
        "ID_CEC-22-6929|ST_1|CODE_09016|SX_M|RISK_3|AGE_36|SES_1|SCO_2|CD4_1|DRUG_1|MET_NA|APP_1|RES_1|REC_0|VEN_0|CL_304|NAT_mex|2022-03-24"
      ],
      "attributes":[
        "BULK"
      ]
    },
    {
      "source":13,
      "target":18,
      "directed":false,
      "length":0.00140868,
      "support":0.0,
      "removed":false,
      "sequences":[
        "ID_CEC-22-5996|ST_1|CODE_07106|SX_M|RISK_3|AGE_28|SES_2|SCO_2|CD4_1|DRUG_1|MET_NA|APP_0|RES_1|REC_0|VEN_0|CL_304|NAT_mex|2022-01-05",
        "ID_CEC-22-7365|ST_1|CODE_09016|SX_M|RISK_3|AGE_33|SES_2|SCO_2|CD4_2|DRUG_1|MET_NA|APP_1|RES_1|REC_0|VEN_1|CL_304|NAT_mex|2022-05-03"
      ],
      "attributes":[
        "BULK"
      ]
    },
    {
      "source":13,
      "target":19,
      "directed":false,
      "length":0.00530228,
      "support":0.0,
      "removed":false,
      "sequences":[
        "ID_CEC-22-5996|ST_1|CODE_07106|SX_M|RISK_3|AGE_28|SES_2|SCO_2|CD4_1|DRUG_1|MET_NA|APP_0|RES_1|REC_0|VEN_0|CL_304|NAT_mex|2022-01-05",
        "ID_CEC-22-7565|ST_2|CODE_15037|SX_M|RISK_3|AGE_27|SES_2|SCO_3|CD4_2|DRUG_1|MET_NA|APP_1|RES_1|REC_1|VEN_0|CL_304|NAT_mex|2022-05-18"
      ],
      "attributes":[
        "BULK"
      ]
    },
    {
      "source":13,
      "target":20,
      "directed":false,
      "length":0.00565615,
      "support":0.0,
      "removed":false,
      "sequences":[
        "ID_CEC-22-5996|ST_1|CODE_07106|SX_M|RISK_3|AGE_28|SES_2|SCO_2|CD4_1|DRUG_1|MET_NA|APP_0|RES_1|REC_0|VEN_0|CL_304|NAT_mex|2022-01-05",
        "ID_CEC-22-7636|ST_1|CODE_09002|SX_M|RISK_3|AGE_37|SES_2|SCO_3|CD4_2|DRUG_1|MET_NA|APP_1|RES_1|REC_0|VEN_1|CL_304|NAT_mex|2022-05-23"
      ],
      "attributes":[
        "BULK"
      ]
    },
    {
      "source":13,
      "target":21,
      "directed":false,
      "length":0.00671976,
      "support":0.0,
      "removed":false,
      "sequences":[
        "ID_CEC-22-5996|ST_1|CODE_07106|SX_M|RISK_3|AGE_28|SES_2|SCO_2|CD4_1|DRUG_1|MET_NA|APP_0|RES_1|REC_0|VEN_0|CL_304|NAT_mex|2022-01-05",
        "ID_CEC-22-7788|ST_1|CODE_09015|SX_M|RISK_3|AGE_51|SES_2|SCO_3|CD4_3|DRUG_1|MET_NA|APP_1|RES_1|REC_1|VEN_0|CL_304|NAT_mex|2022-06-02"
      ],
      "attributes":[
        "BULK"
      ]
    },
    {
      "source":13,
      "target":22,
      "directed":false,
      "length":0.00494622,
      "support":0.0,
      "removed":false,
      "sequences":[
        "ID_CEC-22-5996|ST_1|CODE_07106|SX_M|RISK_3|AGE_28|SES_2|SCO_2|CD4_1|DRUG_1|MET_NA|APP_0|RES_1|REC_0|VEN_0|CL_304|NAT_mex|2022-01-05",
        "ID_CEC-22-8178|ST_2|CODE_15057|SX_M|RISK_3|AGE_27|SES_2|SCO_3|CD4_1|DRUG_1|MET_NA|APP_0|RES_1|REC_0|VEN_0|CL_304|NAT_mex|2022-07-04"
      ],
      "attributes":[
        "BULK"
      ]
    },
    {
      "source":13,
      "target":23,
      "directed":false,
      "length":0.00352941,
      "support":0.0,
      "removed":false,
      "sequences":[
        "ID_CEC-22-5996|ST_1|CODE_07106|SX_M|RISK_3|AGE_28|SES_2|SCO_2|CD4_1|DRUG_1|MET_NA|APP_0|RES_1|REC_0|VEN_0|CL_304|NAT_mex|2022-01-05",
        "ID_CEC-22-8228|ST_1|CODE_09015|SX_M|RISK_3|AGE_29|SES_1|SCO_3|CD4_3|DRUG_1|MET_NA|APP_0|RES_1|REC_0|VEN_0|CL_304|NAT_mex|2022-07-07"
      ],
      "attributes":[
        "BULK"
      ]
    },
    {
      "source":13,
      "target":24,
      "directed":false,
      "length":0.00744005,
      "support":0.0,
      "removed":false,
      "sequences":[
        "ID_CEC-22-5996|ST_1|CODE_07106|SX_M|RISK_3|AGE_28|SES_2|SCO_2|CD4_1|DRUG_1|MET_NA|APP_0|RES_1|REC_0|VEN_0|CL_304|NAT_mex|2022-01-05",
        "ID_CEC-22-8276|ST_1|CODE_09015|SX_M|RISK_NA|AGE_33|SES_NA|SCO_NA|CD4_2|DRUG_NA|MET_NA|APP_NA|RES_1|REC_0|VEN_NA|CL_304|NAT_NA|2022-07-12"
      ],
      "attributes":[
        "BULK"
      ]
    },
    {
      "source":13,
      "target":25,
      "directed":false,
      "length":0.00779492,
      "support":0.0,
      "removed":false,
      "sequences":[
        "ID_CEC-22-5996|ST_1|CODE_07106|SX_M|RISK_3|AGE_28|SES_2|SCO_2|CD4_1|DRUG_1|MET_NA|APP_0|RES_1|REC_0|VEN_0|CL_304|NAT_mex|2022-01-05",
        "ID_CEC-22-8566|ST_2|CODE_15033|SX_M|RISK_3|AGE_31|SES_2|SCO_3|CD4_2|DRUG_0|MET_NA|APP_1|RES_3|REC_1|VEN_0|CL_304|NAT_mex|2022-08-11"
      ],
      "attributes":[
        "BULK"
      ]
    },
    {
      "source":13,
      "target":26,
      "directed":false,
      "length":0.00674736,
      "support":0.0,
      "removed":false,
      "sequences":[
        "ID_CEC-22-5996|ST_1|CODE_07106|SX_M|RISK_3|AGE_28|SES_2|SCO_2|CD4_1|DRUG_1|MET_NA|APP_0|RES_1|REC_0|VEN_0|CL_304|NAT_mex|2022-01-05",
        "ID_CEC-22-9852|ST_2|CODE_15057|SX_M|RISK_3|AGE_31|SES_1|SCO_3|CD4_2|DRUG_1|MET_NA|APP_1|RES_1|REC_0|VEN_1|CL_304|NAT_mex|2022-12-13"
      ],
      "attributes":[
        "BULK"
      ]
    },
    {
      "source":1277,
      "target":1278,
      "directed":false,
      "length":0.000351833,
      "support":0.0,
      "removed":false,
      "sequences":[
        "ID_CEC-22-5997|ST_2|CODE_15033|SX_M|RISK_3|AGE_21|SES_2|SCO_2|CD4_2|DRUG_1|MET_NA|APP_1|RES_1|REC_0|VEN_1|CL_399|NAT_mex|2022-01-05",
        "ID_CEC-22-5998|ST_2|CODE_15033|SX_M|RISK_3|AGE_26|SES_1|SCO_2|CD4_2|DRUG_1|MET_NA|APP_1|RES_1|REC_0|VEN_NA|CL_399|NAT_mex|2022-01-05"
      ],
      "attributes":[
        "BULK"
      ]
    },
    {
      "source":1277,
      "target":1279,
      "directed":false,
      "length":0.0138855,
      "support":0.0,
      "removed":false,
      "sequences":[
        "ID_CEC-22-5997|ST_2|CODE_15033|SX_M|RISK_3|AGE_21|SES_2|SCO_2|CD4_2|DRUG_1|MET_NA|APP_1|RES_1|REC_0|VEN_1|CL_399|NAT_mex|2022-01-05",
        "ID_CEC-22-7048|ST_2|CODE_15029|SX_M|RISK_3|AGE_30|SES_1|SCO_2|CD4_2|DRUG_1|MET_NA|APP_0|RES_1|REC_1|VEN_0|CL_399|NAT_mex|2022-04-04"
      ],
      "attributes":[
        "BULK"
      ]
    },
    {
      "source":673,
      "target":674,
      "directed":false,
      "length":0.0138821,
      "support":0.0,
      "removed":false,
      "sequences":[
        "ID_CEC-22-5999|ST_1|CODE_09002|SX_M|RISK_3|AGE_29|SES_2|SCO_3|CD4_1|DRUG_1|MET_NA|APP_1|RES_1|REC_0|VEN_NA|CL_396|NAT_mex|2022-01-05",
        "ID_CEC-22-6278|ST_1|CODE_09007|SX_M|RISK_3|AGE_20|SES_1|SCO_3|CD4_2|DRUG_1|MET_NA|APP_1|RES_1|REC_0|VEN_NA|CL_396|NAT_mex|2022-01-27"
      ],
      "attributes":[
        "BULK"
      ]
    },
    {
      "source":662,
      "target":663,
      "directed":false,
      "length":0.0124505,
      "support":0.0,
      "removed":false,
      "sequences":[
        "ID_CEC-22-6001|ST_1|CODE_09005|SX_M|RISK_3|AGE_38|SES_2|SCO_3|CD4_2|DRUG_1|MET_NA|APP_0|RES_1|REC_0|VEN_0|CL_151|NAT_mex|2022-01-05",
        "ID_CEC-22-6731|ST_2|CODE_15039|SX_M|RISK_3|AGE_27|SES_2|SCO_2|CD4_3|DRUG_1|MET_NA|APP_1|RES_1|REC_0|VEN_1|CL_151|NAT_mex|2022-03-08"
      ],
      "attributes":[
        "BULK"
      ]
    },
    {
      "source":662,
      "target":664,
      "directed":false,
      "length":0.0081406,
      "support":0.0,
      "removed":false,
      "sequences":[
        "ID_CEC-22-6001|ST_1|CODE_09005|SX_M|RISK_3|AGE_38|SES_2|SCO_3|CD4_2|DRUG_1|MET_NA|APP_0|RES_1|REC_0|VEN_0|CL_151|NAT_mex|2022-01-05",
        "ID_CEC-22-9012|ST_2|CODE_15057|SX_M|RISK_3|AGE_35|SES_1|SCO_3|CD4_2|DRUG_0|MET_NA|APP_1|RES_1|REC_1|VEN_0|CL_151|NAT_mex|2022-09-20"
      ],
      "attributes":[
        "BULK"
      ]
    },
    {
      "source":2312,
      "target":2311,
      "directed":false,
      "length":0.00176094,
      "support":0.0,
      "removed":false,
      "sequences":[
        "ID_CEC-22-6005|ST_1|CODE_09015|SX_M|RISK_3|AGE_39|SES_2|SCO_3|CD4_1|DRUG_1|MET_NA|APP_0|RES_1|REC_0|VEN_0|CL_1147|NAT_mex|2022-01-05",
        "ID_CEC-22-7637|ST_1|CODE_09015|SX_M|RISK_3|AGE_35|SES_2|SCO_3|CD4_2|DRUG_1|MET_NA|APP_1|RES_1|REC_0|VEN_0|CL_1147|NAT_NA|2022-05-23"
      ],
      "attributes":[
        "BULK"
      ]
    },
    {
      "source":2312,
      "target":2313,
      "directed":false,
      "length":0.0128069,
      "support":0.0,
      "removed":false,
      "sequences":[
        "ID_CEC-22-6005|ST_1|CODE_09015|SX_M|RISK_3|AGE_39|SES_2|SCO_3|CD4_1|DRUG_1|MET_NA|APP_0|RES_1|REC_0|VEN_0|CL_1147|NAT_mex|2022-01-05",
        "ID_CEC-22-8358|ST_1|CODE_09016|SX_M|RISK_3|AGE_34|SES_2|SCO_3|CD4_1|DRUG_0|MET_NA|APP_0|RES_1|REC_0|VEN_0|CL_NA|NAT_mex|2022-07-18"
      ],
      "attributes":[
        "BULK"
      ]
    },
    {
      "source":2314,
      "target":2315,
      "directed":false,
      "length":0.00388933,
      "support":0.0,
      "removed":false,
      "sequences":[
        "ID_CEC-22-6006|ST_2|CODE_15031|SX_M|RISK_3|AGE_27|SES_1|SCO_2|CD4_3|DRUG_0|MET_NA|APP_1|RES_1|REC_0|VEN_1|CL_1148|NAT_mex|2022-01-05",
        "ID_CEC-22-8130|ST_1|CODE_09016|SX_M|RISK_3|AGE_29|SES_2|SCO_3|CD4_2|DRUG_1|MET_NA|APP_0|RES_1|REC_0|VEN_1|CL_1148|NAT_mex|2022-06-30"
      ],
      "attributes":[
        "BULK"
      ]
    },
    {
      "source":2314,
      "target":2316,
      "directed":false,
      "length":0.00247356,
      "support":0.0,
      "removed":false,
      "sequences":[
        "ID_CEC-22-6006|ST_2|CODE_15031|SX_M|RISK_3|AGE_27|SES_1|SCO_2|CD4_3|DRUG_0|MET_NA|APP_1|RES_1|REC_0|VEN_1|CL_1148|NAT_mex|2022-01-05",
        "ID_CEC-22-9400|ST_2|CODE_15033|SX_M|RISK_3|AGE_21|SES_1|SCO_2|CD4_3|DRUG_1|MET_NA|APP_1|RES_1|REC_0|VEN_1|CL_1148|NAT_mex|2022-10-24"
      ],
      "attributes":[
        "BULK"
      ]
    },
    {
      "source":3212,
      "target":3213,
      "directed":false,
      "length":0.000351953,
      "support":0.0,
      "removed":false,
      "sequences":[
        "ID_CEC-22-6014|ST_1|CODE_09015|SX_M|RISK_3|AGE_26|SES_1|SCO_3|CD4_2|DRUG_1|MET_NA|APP_1|RES_1|REC_1|VEN_0|CL_1150|NAT_mex|2022-01-06",
        "ID_CEC-22-8592|ST_2|CODE_15033|SX_M|RISK_3|AGE_33|SES_2|SCO_3|CD4_2|DRUG_1|MET_NA|APP_0|RES_1|REC_0|VEN_0|CL_1150|NAT_mex|2022-08-12"
      ],
      "attributes":[
        "BULK"
      ]
    },
    {
      "source":14,
      "target":15,
      "directed":false,
      "length":0.00994889,
      "support":0.0,
      "removed":false,
      "sequences":[
        "ID_CEC-22-6029|ST_1|CODE_09007|SX_M|RISK_1|AGE_31|SES_2|SCO_3|CD4_1|DRUG_0|MET_NA|APP_1|RES_1|REC_0|VEN_1|CL_304|NAT_mex|2022-01-07",
        "ID_CEC-22-6109|ST_1|CODE_09016|SX_M|RISK_3|AGE_32|SES_2|SCO_3|CD4_1|DRUG_0|MET_NA|APP_1|RES_1|REC_0|VEN_1|CL_304|NAT_mex|2022-01-13"
      ],
      "attributes":[
        "BULK"
      ]
    },
    {
      "source":14,
      "target":16,
      "directed":false,
      "length":0.00743723,
      "support":0.0,
      "removed":false,
      "sequences":[
        "ID_CEC-22-6029|ST_1|CODE_09007|SX_M|RISK_1|AGE_31|SES_2|SCO_3|CD4_1|DRUG_0|MET_NA|APP_1|RES_1|REC_0|VEN_1|CL_304|NAT_mex|2022-01-07",
        "ID_CEC-22-6263|ST_2|CODE_15033|SX_M|RISK_3|AGE_36|SES_1|SCO_3|CD4_2|DRUG_1|MET_NA|APP_1|RES_1|REC_0|VEN_1|CL_304|NAT_mex|2022-01-27"
      ],
      "attributes":[
        "BULK"
      ]
    },
    {
      "source":14,
      "target":17,
      "directed":false,
      "length":0.00743717,
      "support":0.0,
      "removed":false,
      "sequences":[
        "ID_CEC-22-6029|ST_1|CODE_09007|SX_M|RISK_1|AGE_31|SES_2|SCO_3|CD4_1|DRUG_0|MET_NA|APP_1|RES_1|REC_0|VEN_1|CL_304|NAT_mex|2022-01-07",
        "ID_CEC-22-6929|ST_1|CODE_09016|SX_M|RISK_3|AGE_36|SES_1|SCO_2|CD4_1|DRUG_1|MET_NA|APP_1|RES_1|REC_0|VEN_0|CL_304|NAT_mex|2022-03-24"
      ],
      "attributes":[
        "BULK"
      ]
    },
    {
      "source":14,
      "target":18,
      "directed":false,
      "length":0.00459273,
      "support":0.0,
      "removed":false,
      "sequences":[
        "ID_CEC-22-6029|ST_1|CODE_09007|SX_M|RISK_1|AGE_31|SES_2|SCO_3|CD4_1|DRUG_0|MET_NA|APP_1|RES_1|REC_0|VEN_1|CL_304|NAT_mex|2022-01-07",
        "ID_CEC-22-7365|ST_1|CODE_09016|SX_M|RISK_3|AGE_33|SES_2|SCO_2|CD4_2|DRUG_1|MET_NA|APP_1|RES_1|REC_0|VEN_1|CL_304|NAT_mex|2022-05-03"
      ],
      "attributes":[
        "BULK"
      ]
    },
    {
      "source":14,
      "target":19,
      "directed":false,
      "length":0.00851019,
      "support":0.0,
      "removed":false,
      "sequences":[
        "ID_CEC-22-6029|ST_1|CODE_09007|SX_M|RISK_1|AGE_31|SES_2|SCO_3|CD4_1|DRUG_0|MET_NA|APP_1|RES_1|REC_0|VEN_1|CL_304|NAT_mex|2022-01-07",
        "ID_CEC-22-7565|ST_2|CODE_15037|SX_M|RISK_3|AGE_27|SES_2|SCO_3|CD4_2|DRUG_1|MET_NA|APP_1|RES_1|REC_1|VEN_0|CL_304|NAT_mex|2022-05-18"
      ],
      "attributes":[
        "BULK"
      ]
    },
    {
      "source":14,
      "target":20,
      "directed":false,
      "length":0.00885733,
      "support":0.0,
      "removed":false,
      "sequences":[
        "ID_CEC-22-6029|ST_1|CODE_09007|SX_M|RISK_1|AGE_31|SES_2|SCO_3|CD4_1|DRUG_0|MET_NA|APP_1|RES_1|REC_0|VEN_1|CL_304|NAT_mex|2022-01-07",
        "ID_CEC-22-7636|ST_1|CODE_09002|SX_M|RISK_3|AGE_37|SES_2|SCO_3|CD4_2|DRUG_1|MET_NA|APP_1|RES_1|REC_0|VEN_1|CL_304|NAT_mex|2022-05-23"
      ],
      "attributes":[
        "BULK"
      ]
    },
    {
      "source":14,
      "target":21,
      "directed":false,
      "length":0.00743982,
      "support":0.0,
      "removed":false,
      "sequences":[
        "ID_CEC-22-6029|ST_1|CODE_09007|SX_M|RISK_1|AGE_31|SES_2|SCO_3|CD4_1|DRUG_0|MET_NA|APP_1|RES_1|REC_0|VEN_1|CL_304|NAT_mex|2022-01-07",
        "ID_CEC-22-7788|ST_1|CODE_09015|SX_M|RISK_3|AGE_51|SES_2|SCO_3|CD4_3|DRUG_1|MET_NA|APP_1|RES_1|REC_1|VEN_0|CL_304|NAT_mex|2022-06-02"
      ],
      "attributes":[
        "BULK"
      ]
    },
    {
      "source":14,
      "target":22,
      "directed":false,
      "length":0.00922172,
      "support":0.0,
      "removed":false,
      "sequences":[
        "ID_CEC-22-6029|ST_1|CODE_09007|SX_M|RISK_1|AGE_31|SES_2|SCO_3|CD4_1|DRUG_0|MET_NA|APP_1|RES_1|REC_0|VEN_1|CL_304|NAT_mex|2022-01-07",
        "ID_CEC-22-8178|ST_2|CODE_15057|SX_M|RISK_3|AGE_27|SES_2|SCO_3|CD4_1|DRUG_1|MET_NA|APP_0|RES_1|REC_0|VEN_0|CL_304|NAT_mex|2022-07-04"
      ],
      "attributes":[
        "BULK"
      ]
    },
    {
      "source":14,
      "target":23,
      "directed":false,
      "length":0.0088635,
      "support":0.0,
      "removed":false,
      "sequences":[
        "ID_CEC-22-6029|ST_1|CODE_09007|SX_M|RISK_1|AGE_31|SES_2|SCO_3|CD4_1|DRUG_0|MET_NA|APP_1|RES_1|REC_0|VEN_1|CL_304|NAT_mex|2022-01-07",
        "ID_CEC-22-8228|ST_1|CODE_09015|SX_M|RISK_3|AGE_29|SES_1|SCO_3|CD4_3|DRUG_1|MET_NA|APP_0|RES_1|REC_0|VEN_0|CL_304|NAT_mex|2022-07-07"
      ],
      "attributes":[
        "BULK"
      ]
    },
    {
      "source":14,
      "target":24,
      "directed":false,
      "length":0.00922058,
      "support":0.0,
      "removed":false,
      "sequences":[
        "ID_CEC-22-6029|ST_1|CODE_09007|SX_M|RISK_1|AGE_31|SES_2|SCO_3|CD4_1|DRUG_0|MET_NA|APP_1|RES_1|REC_0|VEN_1|CL_304|NAT_mex|2022-01-07",
        "ID_CEC-22-8276|ST_1|CODE_09015|SX_M|RISK_NA|AGE_33|SES_NA|SCO_NA|CD4_2|DRUG_NA|MET_NA|APP_NA|RES_1|REC_0|VEN_NA|CL_304|NAT_NA|2022-07-12"
      ],
      "attributes":[
        "BULK"
      ]
    },
    {
      "source":14,
      "target":25,
      "directed":false,
      "length":0.0113811,
      "support":0.0,
      "removed":false,
      "sequences":[
        "ID_CEC-22-6029|ST_1|CODE_09007|SX_M|RISK_1|AGE_31|SES_2|SCO_3|CD4_1|DRUG_0|MET_NA|APP_1|RES_1|REC_0|VEN_1|CL_304|NAT_mex|2022-01-07",
        "ID_CEC-22-8566|ST_2|CODE_15033|SX_M|RISK_3|AGE_31|SES_2|SCO_3|CD4_2|DRUG_0|MET_NA|APP_1|RES_3|REC_1|VEN_0|CL_304|NAT_mex|2022-08-11"
      ],
      "attributes":[
        "BULK"
      ]
    },
    {
      "source":14,
      "target":26,
      "directed":false,
      "length":0.0103182,
      "support":0.0,
      "removed":false,
      "sequences":[
        "ID_CEC-22-6029|ST_1|CODE_09007|SX_M|RISK_1|AGE_31|SES_2|SCO_3|CD4_1|DRUG_0|MET_NA|APP_1|RES_1|REC_0|VEN_1|CL_304|NAT_mex|2022-01-07",
        "ID_CEC-22-9852|ST_2|CODE_15057|SX_M|RISK_3|AGE_31|SES_1|SCO_3|CD4_2|DRUG_1|MET_NA|APP_1|RES_1|REC_0|VEN_1|CL_304|NAT_mex|2022-12-13"
      ],
      "attributes":[
        "BULK"
      ]
    },
    {
      "source":2075,
      "target":2076,
      "directed":false,
      "length":0.00921633,
      "support":0.0,
      "removed":false,
      "sequences":[
        "ID_CEC-22-6037|ST_1|CODE_09014|SX_M|RISK_3|AGE_26|SES_2|SCO_3|CD4_2|DRUG_0|MET_NA|APP_1|RES_2|REC_0|VEN_0|CL_612|NAT_NA|2022-01-07",
        "ID_CEC-22-6685|ST_1|CODE_09014|SX_M|RISK_3|AGE_32|SES_2|SCO_2|CD4_1|DRUG_1|MET_NA|APP_NA|RES_2|REC_0|VEN_0|CL_612|NAT_NA|2022-03-03"
      ],
      "attributes":[
        "BULK"
      ]
    },
    {
      "source":1988,
      "target":1989,
      "directed":false,
      "length":0.0138898,
      "support":0.0,
      "removed":false,
      "sequences":[
        "ID_CEC-22-6041|ST_1|CODE_09007|SX_M|RISK_3|AGE_36|SES_2|SCO_2|CD4_1|DRUG_0|MET_NA|APP_0|RES_1|REC_0|VEN_0|CL_579|NAT_mex|2022-01-10",
        "ID_CEC-22-7471|ST_1|CODE_09010|SX_M|RISK_3|AGE_37|SES_1|SCO_2|CD4_1|DRUG_1|MET_NA|APP_0|RES_2|REC_0|VEN_0|CL_579|NAT_mex|2022-05-11"
      ],
      "attributes":[
        "BULK"
      ]
    },
    {
      "source":194,
      "target":195,
      "directed":false,
      "length":0.00708545,
      "support":0.0,
      "removed":false,
      "sequences":[
        "ID_CEC-22-6051|ST_2|CODE_15081|SX_M|RISK_3|AGE_25|SES_2|SCO_2|CD4_1|DRUG_0|MET_NA|APP_1|RES_1|REC_0|VEN_1|CL_194|NAT_mex|2022-01-10",
        "ID_CEC-22-6193|ST_1|CODE_09005|SX_M|RISK_3|AGE_26|SES_2|SCO_2|CD4_1|DRUG_1|MET_NA|APP_1|RES_1|REC_0|VEN_1|CL_194|NAT_mex|2022-01-19"
      ],
      "attributes":[
        "BULK"
      ]
    },
    {
      "source":194,
      "target":196,
      "directed":false,
      "length":0.00637194,
      "support":0.0,
      "removed":false,
      "sequences":[
        "ID_CEC-22-6051|ST_2|CODE_15081|SX_M|RISK_3|AGE_25|SES_2|SCO_2|CD4_1|DRUG_0|MET_NA|APP_1|RES_1|REC_0|VEN_1|CL_194|NAT_mex|2022-01-10",
        "ID_CEC-22-6244|ST_1|CODE_09012|SX_M|RISK_3|AGE_25|SES_1|SCO_2|CD4_2|DRUG_1|MET_NA|APP_1|RES_1|REC_0|VEN_1|CL_194|NAT_mex|2022-01-25"
      ],
      "attributes":[
        "BULK"
      ]
    },
    {
      "source":194,
      "target":197,
      "directed":false,
      "length":0.00354843,
      "support":0.0,
      "removed":false,
      "sequences":[
        "ID_CEC-22-6051|ST_2|CODE_15081|SX_M|RISK_3|AGE_25|SES_2|SCO_2|CD4_1|DRUG_0|MET_NA|APP_1|RES_1|REC_0|VEN_1|CL_194|NAT_mex|2022-01-10",
        "ID_CEC-22-6438|ST_2|CODE_15033|SX_M|RISK_3|AGE_20|SES_2|SCO_2|CD4_1|DRUG_1|MET_NA|APP_1|RES_1|REC_0|VEN_1|CL_194|NAT_mex|2022-02-09"
      ],
      "attributes":[
        "BULK"
      ]
    },
    {
      "source":194,
      "target":198,
      "directed":false,
      "length":0.0138863,
      "support":0.0,
      "removed":false,
      "sequences":[
        "ID_CEC-22-6051|ST_2|CODE_15081|SX_M|RISK_3|AGE_25|SES_2|SCO_2|CD4_1|DRUG_0|MET_NA|APP_1|RES_1|REC_0|VEN_1|CL_194|NAT_mex|2022-01-10",
        "ID_CEC-22-6838|ST_2|CODE_15033|SX_M|RISK_3|AGE_21|SES_1|SCO_2|CD4_1|DRUG_0|MET_NA|APP_1|RES_1|REC_0|VEN_1|CL_194|NAT_mex|2022-03-16"
      ],
      "attributes":[
        "BULK"
      ]
    },
    {
      "source":194,
      "target":199,
      "directed":false,
      "length":0.0117418,
      "support":0.0,
      "removed":false,
      "sequences":[
        "ID_CEC-22-6051|ST_2|CODE_15081|SX_M|RISK_3|AGE_25|SES_2|SCO_2|CD4_1|DRUG_0|MET_NA|APP_1|RES_1|REC_0|VEN_1|CL_194|NAT_mex|2022-01-10",
        "ID_CEC-22-6941|ST_1|CODE_09005|SX_M|RISK_3|AGE_28|SES_2|SCO_3|CD4_2|DRUG_0|MET_NA|APP_1|RES_1|REC_0|VEN_0|CL_194|NAT_mex|2022-03-25"
      ],
      "attributes":[
        "BULK"
      ]
    },
    {
      "source":194,
      "target":201,
      "directed":false,
      "length":0.0135277,
      "support":0.0,
      "removed":false,
      "sequences":[
        "ID_CEC-22-6051|ST_2|CODE_15081|SX_M|RISK_3|AGE_25|SES_2|SCO_2|CD4_1|DRUG_0|MET_NA|APP_1|RES_1|REC_0|VEN_1|CL_194|NAT_mex|2022-01-10",
        "ID_CEC-22-8075|ST_2|CODE_15104|SX_M|RISK_3|AGE_20|SES_2|SCO_2|CD4_2|DRUG_1|MET_NA|APP_1|RES_1|REC_0|VEN_1|CL_194|NAT_mex|2022-06-24"
      ],
      "attributes":[
        "BULK"
      ]
    },
    {
      "source":194,
      "target":202,
      "directed":false,
      "length":0.0031751,
      "support":0.0,
      "removed":false,
      "sequences":[
        "ID_CEC-22-6051|ST_2|CODE_15081|SX_M|RISK_3|AGE_25|SES_2|SCO_2|CD4_1|DRUG_0|MET_NA|APP_1|RES_1|REC_0|VEN_1|CL_194|NAT_mex|2022-01-10",
        "ID_CEC-22-8236|ST_2|CODE_15081|SX_M|RISK_NA|AGE_25|SES_NA|SCO_NA|CD4_2|DRUG_NA|MET_NA|APP_NA|RES_1|REC_0|VEN_NA|CL_194|NAT_NA|2022-07-07"
      ],
      "attributes":[
        "BULK"
      ]
    },
    {
      "source":141,
      "target":142,
      "directed":false,
      "length":0.00743104,
      "support":0.0,
      "removed":false,
      "sequences":[
        "ID_CEC-22-6059|ST_1|CODE_09012|SX_M|RISK_3|AGE_26|SES_2|SCO_2|CD4_1|DRUG_1|MET_NA|APP_1|RES_1|REC_0|VEN_1|CL_62|NAT_mex|2022-01-10",
        "ID_CEC-22-6585|ST_2|CODE_15058|SX_M|RISK_3|AGE_35|SES_1|SCO_3|CD4_1|DRUG_1|MET_NA|APP_NA|RES_1|REC_0|VEN_0|CL_62|NAT_mex|2022-02-24"
      ],
      "attributes":[
        "BULK"
      ]
    },
    {
      "source":141,
      "target":143,
      "directed":false,
      "length":0.00778617,
      "support":0.0,
      "removed":false,
      "sequences":[
        "ID_CEC-22-6059|ST_1|CODE_09012|SX_M|RISK_3|AGE_26|SES_2|SCO_2|CD4_1|DRUG_1|MET_NA|APP_1|RES_1|REC_0|VEN_1|CL_62|NAT_mex|2022-01-10",
        "ID_CEC-22-6719|ST_1|CODE_09015|SX_M|RISK_3|AGE_29|SES_1|SCO_2|CD4_1|DRUG_0|MET_NA|APP_1|RES_1|REC_0|VEN_0|CL_62|NAT_mex|2022-03-07"
      ],
      "attributes":[
        "BULK"
      ]
    },
    {
      "source":141,
      "target":144,
      "directed":false,
      "length":0.0110003,
      "support":0.0,
      "removed":false,
      "sequences":[
        "ID_CEC-22-6059|ST_1|CODE_09012|SX_M|RISK_3|AGE_26|SES_2|SCO_2|CD4_1|DRUG_1|MET_NA|APP_1|RES_1|REC_0|VEN_1|CL_62|NAT_mex|2022-01-10",
        "ID_CEC-22-9694|ST_1|CODE_09005|SX_M|RISK_3|AGE_26|SES_2|SCO_3|CD4_2|DRUG_1|MET_NA|APP_1|RES_1|REC_0|VEN_1|CL_62|NAT_mex|2022-11-28"
      ],
      "attributes":[
        "BULK"
      ]
    },
    {
      "source":310,
      "target":311,
      "directed":false,
      "length":0.00352822,
      "support":0.0,
      "removed":false,
      "sequences":[
        "ID_CEC-22-6075|ST_1|CODE_09012|SX_M|RISK_3|AGE_30|SES_2|SCO_3|CD4_2|DRUG_1|MET_NA|APP_0|RES_1|REC_0|VEN_0|CL_388|NAT_mex|2022-01-11",
        "ID_CEC-22-6832|ST_1|CODE_09008|SX_M|RISK_3|AGE_23|SES_1|SCO_2|CD4_2|DRUG_0|MET_NA|APP_0|RES_1|REC_0|VEN_0|CL_388|NAT_mex|2022-03-16"
      ],
      "attributes":[
        "BULK"
      ]
    },
    {
      "source":310,
      "target":312,
      "directed":false,
      "length":0.00317337,
      "support":0.0,
      "removed":false,
      "sequences":[
        "ID_CEC-22-6075|ST_1|CODE_09012|SX_M|RISK_3|AGE_30|SES_2|SCO_3|CD4_2|DRUG_1|MET_NA|APP_0|RES_1|REC_0|VEN_0|CL_388|NAT_mex|2022-01-11",
        "ID_CEC-22-7611|ST_1|CODE_09008|SX_M|RISK_2|AGE_42|SES_1|SCO_3|CD4_1|DRUG_1|MET_NA|APP_0|RES_1|REC_0|VEN_0|CL_388|NAT_mex|2022-05-20"
      ],
      "attributes":[
        "BULK"
      ]
    },
    {
      "source":310,
      "target":313,
      "directed":false,
      "length":0.00494405,
      "support":0.0,
      "removed":false,
      "sequences":[
        "ID_CEC-22-6075|ST_1|CODE_09012|SX_M|RISK_3|AGE_30|SES_2|SCO_3|CD4_2|DRUG_1|MET_NA|APP_0|RES_1|REC_0|VEN_0|CL_388|NAT_mex|2022-01-11",
        "ID_CEC-22-8162|ST_1|CODE_09008|SX_M|RISK_3|AGE_21|SES_1|SCO_2|CD4_2|DRUG_1|MET_NA|APP_1|RES_1|REC_0|VEN_0|CL_388|NAT_mex|2022-07-01"
      ],
      "attributes":[
        "BULK"
      ]
    },
    {
      "source":310,
      "target":314,
      "directed":false,
      "length":0.00779761,
      "support":0.0,
      "removed":false,
      "sequences":[
        "ID_CEC-22-6075|ST_1|CODE_09012|SX_M|RISK_3|AGE_30|SES_2|SCO_3|CD4_2|DRUG_1|MET_NA|APP_0|RES_1|REC_0|VEN_0|CL_388|NAT_mex|2022-01-11",
        "ID_CEC-22-9446|ST_1|CODE_09012|SX_M|RISK_3|AGE_18|SES_2|SCO_2|CD4_1|DRUG_1|MET_NA|APP_0|RES_1|REC_0|VEN_0|CL_388|NAT_mex|2022-10-28"
      ],
      "attributes":[
        "BULK"
      ]
    },
    {
      "source":1311,
      "target":1312,
      "directed":false,
      "length":0.00636374,
      "support":0.0,
      "removed":false,
      "sequences":[
        "ID_CEC-22-6091|ST_1|CODE_09015|SX_FT|RISK_4|AGE_35|SES_2|SCO_2|CD4_1|DRUG_1|MET_NA|APP_0|RES_2|REC_0|VEN_1|CL_450|NAT_mex|2022-01-12",
        "ID_CEC-22-6343|ST_1|CODE_09014|SX_FT|RISK_4|AGE_24|SES_2|SCO_3|CD4_2|DRUG_1|MET_NA|APP_0|RES_2|REC_1|VEN_1|CL_450|NAT_mex|2022-02-03"
      ],
      "attributes":[
        "BULK"
      ]
    },
    {
      "source":3214,
      "target":3215,
      "directed":false,
      "length":0.0,
      "support":0.0,
      "removed":false,
      "sequences":[
        "ID_CEC-22-6095|ST_2|CODE_15033|SX_M|RISK_3|AGE_33|SES_1|SCO_2|CD4_2|DRUG_0|MET_NA|APP_1|RES_1|REC_1|VEN_0|CL_1152|NAT_mex|2022-01-12",
        "ID_CEC-22-6096|ST_2|CODE_15033|SX_M|RISK_3|AGE_27|SES_3|SCO_2|CD4_2|DRUG_1|MET_NA|APP_1|RES_1|REC_0|VEN_0|CL_1152|NAT_mex|2022-01-12"
      ],
      "attributes":[
        "BULK"
      ]
    },
    {
      "source":3216,
      "target":3217,
      "directed":false,
      "length":0.00636773,
      "support":0.0,
      "removed":false,
      "sequences":[
        "ID_CEC-22-6098|ST_1|CODE_09015|SX_M|RISK_3|AGE_39|SES_2|SCO_3|CD4_2|DRUG_1|MET_NA|APP_1|RES_2|REC_0|VEN_1|CL_1153|NAT_mex|2022-01-12",
        "ID_CEC-22-6551|ST_1|CODE_09016|SX_M|RISK_3|AGE_29|SES_2|SCO_2|CD4_2|DRUG_1|MET_NA|APP_0|RES_2|REC_0|VEN_0|CL_1153|NAT_mex|2022-02-21"
      ],
      "attributes":[
        "BULK"
      ]
    },
    {
      "source":2183,
      "target":2184,
      "directed":false,
      "length":0.0,
      "support":0.0,
      "removed":false,
      "sequences":[
        "ID_CEC-22-6102|ST_1|CODE_09003|SX_M|RISK_3|AGE_26|SES_2|SCO_3|CD4_2|DRUG_1|MET_NA|APP_1|RES_1|REC_0|VEN_1|CL_410|NAT_mex|2022-01-13",
        "ID_CEC-22-7372|ST_1|CODE_09015|SX_M|RISK_3|AGE_30|SES_2|SCO_3|CD4_2|DRUG_1|MET_NA|APP_0|RES_1|REC_0|VEN_0|CL_410|NAT_mex|2022-05-04"
      ],
      "attributes":[
        "BULK"
      ]
    },
    {
      "source":389,
      "target":390,
      "directed":false,
      "length":0.00352992,
      "support":0.0,
      "removed":false,
      "sequences":[
        "ID_CEC-22-6104|ST_1|CODE_09003|SX_M|RISK_3|AGE_37|SES_2|SCO_3|CD4_3|DRUG_1|MET_1|APP_1|RES_1|REC_1|VEN_1|CL_369|NAT_mex|2022-01-13",
        "ID_CEC-22-7220|ST_1|CODE_09003|SX_M|RISK_3|AGE_56|SES_2|SCO_2|CD4_2|DRUG_1|MET_NA|APP_1|RES_1|REC_0|VEN_0|CL_369|NAT_mex|2022-04-21"
      ],
      "attributes":[
        "BULK"
      ]
    },
    {
      "source":389,
      "target":391,
      "directed":false,
      "length":0.0106551,
      "support":0.0,
      "removed":false,
      "sequences":[
        "ID_CEC-22-6104|ST_1|CODE_09003|SX_M|RISK_3|AGE_37|SES_2|SCO_3|CD4_3|DRUG_1|MET_1|APP_1|RES_1|REC_1|VEN_1|CL_369|NAT_mex|2022-01-13",
        "ID_CEC-22-7522|ST_2|CODE_15033|SX_M|RISK_3|AGE_26|SES_2|SCO_2|CD4_2|DRUG_1|MET_NA|APP_1|RES_1|REC_0|VEN_0|CL_369|NAT_mex|2022-05-16"
      ],
      "attributes":[
        "BULK"
      ]
    },
    {
      "source":389,
      "target":392,
      "directed":false,
      "length":0.010647,
      "support":0.0,
      "removed":false,
      "sequences":[
        "ID_CEC-22-6104|ST_1|CODE_09003|SX_M|RISK_3|AGE_37|SES_2|SCO_3|CD4_3|DRUG_1|MET_1|APP_1|RES_1|REC_1|VEN_1|CL_369|NAT_mex|2022-01-13",
        "ID_CEC-22-7889|ST_2|CODE_15033|SX_M|RISK_3|AGE_39|SES_2|SCO_2|CD4_2|DRUG_1|MET_NA|APP_1|RES_1|REC_0|VEN_0|CL_369|NAT_mex|2022-06-09"
      ],
      "attributes":[
        "BULK"
      ]
    },
    {
      "source":389,
      "target":393,
      "directed":false,
      "length":0.012081,
      "support":0.0,
      "removed":false,
      "sequences":[
        "ID_CEC-22-6104|ST_1|CODE_09003|SX_M|RISK_3|AGE_37|SES_2|SCO_3|CD4_3|DRUG_1|MET_1|APP_1|RES_1|REC_1|VEN_1|CL_369|NAT_mex|2022-01-13",
        "ID_CEC-22-7926|ST_2|CODE_15033|SX_M|RISK_3|AGE_22|SES_2|SCO_2|CD4_2|DRUG_1|MET_NA|APP_1|RES_1|REC_0|VEN_1|CL_369|NAT_mex|2022-06-13"
      ],
      "attributes":[
        "BULK"
      ]
    },
    {
      "source":389,
      "target":394,
      "directed":false,
      "length":0.0117226,
      "support":0.0,
      "removed":false,
      "sequences":[
        "ID_CEC-22-6104|ST_1|CODE_09003|SX_M|RISK_3|AGE_37|SES_2|SCO_3|CD4_3|DRUG_1|MET_1|APP_1|RES_1|REC_1|VEN_1|CL_369|NAT_mex|2022-01-13",
        "ID_CEC-22-8637|ST_2|CODE_15020|SX_M|RISK_3|AGE_26|SES_2|SCO_2|CD4_1|DRUG_1|MET_0|APP_1|RES_1|REC_0|VEN_1|CL_369|NAT_mex|2022-08-16"
      ],
      "attributes":[
        "BULK"
      ]
    },
    {
      "source":15,
      "target":16,
      "directed":false,
      "length":0.00637077,
      "support":0.0,
      "removed":false,
      "sequences":[
        "ID_CEC-22-6109|ST_1|CODE_09016|SX_M|RISK_3|AGE_32|SES_2|SCO_3|CD4_1|DRUG_0|MET_NA|APP_1|RES_1|REC_0|VEN_1|CL_304|NAT_mex|2022-01-13",
        "ID_CEC-22-6263|ST_2|CODE_15033|SX_M|RISK_3|AGE_36|SES_1|SCO_3|CD4_2|DRUG_1|MET_NA|APP_1|RES_1|REC_0|VEN_1|CL_304|NAT_mex|2022-01-27"
      ],
      "attributes":[
        "BULK"
      ]
    },
    {
      "source":15,
      "target":17,
      "directed":false,
      "length":0.00815062,
      "support":0.0,
      "removed":false,
      "sequences":[
        "ID_CEC-22-6109|ST_1|CODE_09016|SX_M|RISK_3|AGE_32|SES_2|SCO_3|CD4_1|DRUG_0|MET_NA|APP_1|RES_1|REC_0|VEN_1|CL_304|NAT_mex|2022-01-13",
        "ID_CEC-22-6929|ST_1|CODE_09016|SX_M|RISK_3|AGE_36|SES_1|SCO_2|CD4_1|DRUG_1|MET_NA|APP_1|RES_1|REC_0|VEN_0|CL_304|NAT_mex|2022-03-24"
      ],
      "attributes":[
        "BULK"
      ]
    },
    {
      "source":15,
      "target":18,
      "directed":false,
      "length":0.00459383,
      "support":0.0,
      "removed":false,
      "sequences":[
        "ID_CEC-22-6109|ST_1|CODE_09016|SX_M|RISK_3|AGE_32|SES_2|SCO_3|CD4_1|DRUG_0|MET_NA|APP_1|RES_1|REC_0|VEN_1|CL_304|NAT_mex|2022-01-13",
        "ID_CEC-22-7365|ST_1|CODE_09016|SX_M|RISK_3|AGE_33|SES_2|SCO_2|CD4_2|DRUG_1|MET_NA|APP_1|RES_1|REC_0|VEN_1|CL_304|NAT_mex|2022-05-03"
      ],
      "attributes":[
        "BULK"
      ]
    },
    {
      "source":15,
      "target":19,
      "directed":false,
      "length":0.00672993,
      "support":0.0,
      "removed":false,
      "sequences":[
        "ID_CEC-22-6109|ST_1|CODE_09016|SX_M|RISK_3|AGE_32|SES_2|SCO_3|CD4_1|DRUG_0|MET_NA|APP_1|RES_1|REC_0|VEN_1|CL_304|NAT_mex|2022-01-13",
        "ID_CEC-22-7565|ST_2|CODE_15037|SX_M|RISK_3|AGE_27|SES_2|SCO_3|CD4_2|DRUG_1|MET_NA|APP_1|RES_1|REC_1|VEN_0|CL_304|NAT_mex|2022-05-18"
      ],
      "attributes":[
        "BULK"
      ]
    },
    {
      "source":15,
      "target":20,
      "directed":false,
      "length":0.00707812,
      "support":0.0,
      "removed":false,
      "sequences":[
        "ID_CEC-22-6109|ST_1|CODE_09016|SX_M|RISK_3|AGE_32|SES_2|SCO_3|CD4_1|DRUG_0|MET_NA|APP_1|RES_1|REC_0|VEN_1|CL_304|NAT_mex|2022-01-13",
        "ID_CEC-22-7636|ST_1|CODE_09002|SX_M|RISK_3|AGE_37|SES_2|SCO_3|CD4_2|DRUG_1|MET_NA|APP_1|RES_1|REC_0|VEN_1|CL_304|NAT_mex|2022-05-23"
      ],
      "attributes":[
        "BULK"
      ]
    },
    {
      "source":15,
      "target":21,
      "directed":false,
      "length":0.0113727,
      "support":0.0,
      "removed":false,
      "sequences":[
        "ID_CEC-22-6109|ST_1|CODE_09016|SX_M|RISK_3|AGE_32|SES_2|SCO_3|CD4_1|DRUG_0|MET_NA|APP_1|RES_1|REC_0|VEN_1|CL_304|NAT_mex|2022-01-13",
        "ID_CEC-22-7788|ST_1|CODE_09015|SX_M|RISK_3|AGE_51|SES_2|SCO_3|CD4_3|DRUG_1|MET_NA|APP_1|RES_1|REC_1|VEN_0|CL_304|NAT_mex|2022-06-02"
      ],
      "attributes":[
        "BULK"
      ]
    },
    {
      "source":15,
      "target":22,
      "directed":false,
      "length":0.00779876,
      "support":0.0,
      "removed":false,
      "sequences":[
        "ID_CEC-22-6109|ST_1|CODE_09016|SX_M|RISK_3|AGE_32|SES_2|SCO_3|CD4_1|DRUG_0|MET_NA|APP_1|RES_1|REC_0|VEN_1|CL_304|NAT_mex|2022-01-13",
        "ID_CEC-22-8178|ST_2|CODE_15057|SX_M|RISK_3|AGE_27|SES_2|SCO_3|CD4_1|DRUG_1|MET_NA|APP_0|RES_1|REC_0|VEN_0|CL_304|NAT_mex|2022-07-04"
      ],
      "attributes":[
        "BULK"
      ]
    },
    {
      "source":15,
      "target":23,
      "directed":false,
      "length":0.00708023,
      "support":0.0,
      "removed":false,
      "sequences":[
        "ID_CEC-22-6109|ST_1|CODE_09016|SX_M|RISK_3|AGE_32|SES_2|SCO_3|CD4_1|DRUG_0|MET_NA|APP_1|RES_1|REC_0|VEN_1|CL_304|NAT_mex|2022-01-13",
        "ID_CEC-22-8228|ST_1|CODE_09015|SX_M|RISK_3|AGE_29|SES_1|SCO_3|CD4_3|DRUG_1|MET_NA|APP_0|RES_1|REC_0|VEN_0|CL_304|NAT_mex|2022-07-07"
      ],
      "attributes":[
        "BULK"
      ]
    },
    {
      "source":15,
      "target":24,
      "directed":false,
      "length":0.00850963,
      "support":0.0,
      "removed":false,
      "sequences":[
        "ID_CEC-22-6109|ST_1|CODE_09016|SX_M|RISK_3|AGE_32|SES_2|SCO_3|CD4_1|DRUG_0|MET_NA|APP_1|RES_1|REC_0|VEN_1|CL_304|NAT_mex|2022-01-13",
        "ID_CEC-22-8276|ST_1|CODE_09015|SX_M|RISK_NA|AGE_33|SES_NA|SCO_NA|CD4_2|DRUG_NA|MET_NA|APP_NA|RES_1|REC_0|VEN_NA|CL_304|NAT_NA|2022-07-12"
      ],
      "attributes":[
        "BULK"
      ]
    },
    {
      "source":15,
      "target":25,
      "directed":false,
      "length":0.00958052,
      "support":0.0,
      "removed":false,
      "sequences":[
        "ID_CEC-22-6109|ST_1|CODE_09016|SX_M|RISK_3|AGE_32|SES_2|SCO_3|CD4_1|DRUG_0|MET_NA|APP_1|RES_1|REC_0|VEN_1|CL_304|NAT_mex|2022-01-13",
        "ID_CEC-22-8566|ST_2|CODE_15033|SX_M|RISK_3|AGE_31|SES_2|SCO_3|CD4_2|DRUG_0|MET_NA|APP_1|RES_3|REC_1|VEN_0|CL_304|NAT_mex|2022-08-11"
      ],
      "attributes":[
        "BULK"
      ]
    },
    {
      "source":15,
      "target":26,
      "directed":false,
      "length":0.00995531,
      "support":0.0,
      "removed":false,
      "sequences":[
        "ID_CEC-22-6109|ST_1|CODE_09016|SX_M|RISK_3|AGE_32|SES_2|SCO_3|CD4_1|DRUG_0|MET_NA|APP_1|RES_1|REC_0|VEN_1|CL_304|NAT_mex|2022-01-13",
        "ID_CEC-22-9852|ST_2|CODE_15057|SX_M|RISK_3|AGE_31|SES_1|SCO_3|CD4_2|DRUG_1|MET_NA|APP_1|RES_1|REC_0|VEN_1|CL_304|NAT_mex|2022-12-13"
      ],
      "attributes":[
        "BULK"
      ]
    },
    {
      "source":3218,
      "target":3219,
      "directed":false,
      "length":0.00246663,
      "support":0.0,
      "removed":false,
      "sequences":[
        "ID_CEC-22-6112|ST_1|CODE_09007|SX_M|RISK_2|AGE_22|SES_1|SCO_2|CD4_1|DRUG_0|MET_NA|APP_0|RES_1|REC_0|VEN_1|CL_1154|NAT_mex|2022-01-13",
        "ID_CEC-22-7173|ST_1|CODE_09007|SX_M|RISK_3|AGE_26|SES_2|SCO_3|CD4_1|DRUG_0|MET_NA|APP_0|RES_1|REC_0|VEN_0|CL_1154|NAT_mex|2022-04-18"
      ],
      "attributes":[
        "BULK"
      ]
    },
    {
      "source":504,
      "target":505,
      "directed":false,
      "length":0.0063639,
      "support":0.0,
      "removed":false,
      "sequences":[
        "ID_CEC-22-6114|ST_1|CODE_09011|SX_M|RISK_2|AGE_41|SES_2|SCO_2|CD4_1|DRUG_0|MET_NA|APP_0|RES_1|REC_0|VEN_0|CL_25|NAT_mex|2022-01-14",
        "ID_CEC-22-6115|ST_1|CODE_09011|SX_F|RISK_1|AGE_46|SES_1|SCO_2|CD4_1|DRUG_0|MET_NA|APP_0|RES_3|REC_0|VEN_0|CL_25|NAT_mex|2022-01-14"
      ],
      "attributes":[
        "BULK"
      ]
    },
    {
      "source":504,
      "target":506,
      "directed":false,
      "length":0.0127922,
      "support":0.0,
      "removed":false,
      "sequences":[
        "ID_CEC-22-6114|ST_1|CODE_09011|SX_M|RISK_2|AGE_41|SES_2|SCO_2|CD4_1|DRUG_0|MET_NA|APP_0|RES_1|REC_0|VEN_0|CL_25|NAT_mex|2022-01-14",
        "ID_CEC-22-7234|ST_1|CODE_09007|SX_M|RISK_NA|AGE_64|SES_NA|SCO_NA|CD4_1|DRUG_NA|MET_NA|APP_NA|RES_1|REC_0|VEN_NA|CL_25|NAT_NA|2022-04-21"
      ],
      "attributes":[
        "BULK"
      ]
    },
    {
      "source":504,
      "target":508,
      "directed":false,
      "length":0.00992777,
      "support":0.0,
      "removed":false,
      "sequences":[
        "ID_CEC-22-6114|ST_1|CODE_09011|SX_M|RISK_2|AGE_41|SES_2|SCO_2|CD4_1|DRUG_0|MET_NA|APP_0|RES_1|REC_0|VEN_0|CL_25|NAT_mex|2022-01-14",
        "ID_CEC-22-9366|ST_1|CODE_09007|SX_M|RISK_2|AGE_28|SES_1|SCO_2|CD4_3|DRUG_1|MET_NA|APP_0|RES_1|REC_0|VEN_0|CL_25|NAT_mex|2022-10-21"
      ],
      "attributes":[
        "BULK"
      ]
    },
    {
      "source":505,
      "target":508,
      "directed":false,
      "length":0.0135147,
      "support":0.0,
      "removed":false,
      "sequences":[
        "ID_CEC-22-6115|ST_1|CODE_09011|SX_F|RISK_1|AGE_46|SES_1|SCO_2|CD4_1|DRUG_0|MET_NA|APP_0|RES_3|REC_0|VEN_0|CL_25|NAT_mex|2022-01-14",
        "ID_CEC-22-9366|ST_1|CODE_09007|SX_M|RISK_2|AGE_28|SES_1|SCO_2|CD4_3|DRUG_1|MET_NA|APP_0|RES_1|REC_0|VEN_0|CL_25|NAT_mex|2022-10-21"
      ],
      "attributes":[
        "BULK"
      ]
    },
    {
      "source":3220,
      "target":3221,
      "directed":false,
      "length":0.00176203,
      "support":0.0,
      "removed":false,
      "sequences":[
        "ID_CEC-22-6122|ST_1|CODE_09005|SX_M|RISK_3|AGE_37|SES_1|SCO_3|CD4_2|DRUG_1|MET_NA|APP_1|RES_1|REC_0|VEN_1|CL_1155|NAT_mex|2022-01-14",
        "ID_CEC-22-6162|ST_1|CODE_09005|SX_M|RISK_3|AGE_31|SES_2|SCO_2|CD4_2|DRUG_1|MET_NA|APP_1|RES_1|REC_0|VEN_1|CL_1155|NAT_mex|2022-01-18"
      ],
      "attributes":[
        "BULK"
      ]
    },
    {
      "source":2317,
      "target":2319,
      "directed":false,
      "length":0.0117355,
      "support":0.0,
      "removed":false,
      "sequences":[
        "ID_CEC-22-6135|ST_1|CODE_09007|SX_F|RISK_1|AGE_48|SES_NA|SCO_2|CD4_1|DRUG_0|MET_NA|APP_NA|RES_1|REC_0|VEN_NA|CL_110|NAT_mex|2022-01-17",
        "ID_CEC-22-9030|ST_1|CODE_09016|SX_M|RISK_2|AGE_34|SES_2|SCO_3|CD4_2|DRUG_1|MET_NA|APP_0|RES_1|REC_0|VEN_1|CL_110|NAT_mex|2022-09-21"
      ],
      "attributes":[
        "BULK"
      ]
    },
    {
      "source":1137,
      "target":1138,
      "directed":false,
      "length":0.0106517,
      "support":0.0,
      "removed":false,
      "sequences":[
        "ID_CEC-22-6142|ST_1|CODE_09015|SX_M|RISK_3|AGE_32|SES_2|SCO_3|CD4_2|DRUG_0|MET_NA|APP_1|RES_1|REC_0|VEN_1|CL_108|NAT_mex|2022-01-17",
        "ID_CEC-22-7395|ST_2|CODE_15104|SX_M|RISK_3|AGE_34|SES_2|SCO_3|CD4_2|DRUG_NA|MET_NA|APP_0|RES_1|REC_1|VEN_0|CL_108|NAT_mex|2022-05-06"
      ],
      "attributes":[
        "BULK"
      ]
    },
    {
      "source":1489,
      "target":1490,
      "directed":false,
      "length":0.00742674,
      "support":0.0,
      "removed":false,
      "sequences":[
        "ID_CEC-22-6145|ST_2|CODE_15081|SX_M|RISK_3|AGE_27|SES_2|SCO_2|CD4_1|DRUG_1|MET_NA|APP_1|RES_1|REC_0|VEN_1|CL_468|NAT_mex|2022-01-17",
        "ID_CEC-22-9034|ST_1|CODE_09006|SX_M|RISK_3|AGE_25|SES_2|SCO_2|CD4_2|DRUG_1|MET_NA|APP_1|RES_1|REC_0|VEN_NA|CL_468|NAT_mex|2022-09-21"
      ],
      "attributes":[
        "BULK"
      ]
    },
    {
      "source":277,
      "target":278,
      "directed":false,
      "length":0.0135555,
      "support":0.0,
      "removed":false,
      "sequences":[
        "ID_CEC-22-6146|ST_2|CODE_15059|SX_M|RISK_NA|AGE_27|SES_NA|SCO_NA|CD4_1|DRUG_NA|MET_NA|APP_NA|RES_1|REC_0|VEN_NA|CL_NA|NAT_NA|2022-01-17",
        "ID_CEC-22-7752|ST_2|CODE_15109|SX_M|RISK_3|AGE_25|SES_1|SCO_2|CD4_2|DRUG_1|MET_NA|APP_1|RES_1|REC_0|VEN_0|CL_214|NAT_mex|2022-05-31"
      ],
      "attributes":[
        "BULK"
      ]
    },
    {
      "source":1751,
      "target":1749,
      "directed":false,
      "length":0.00743795,
      "support":0.0,
      "removed":false,
      "sequences":[
        "ID_CEC-22-6181|ST_1|CODE_09005|SX_M|RISK_3|AGE_41|SES_1|SCO_2|CD4_1|DRUG_0|MET_NA|APP_0|RES_1|REC_0|VEN_1|CL_520|NAT_mex|2022-01-19",
        "ID_CEC-22-7202|ST_1|CODE_09005|SX_M|RISK_NA|AGE_21|SES_NA|SCO_NA|CD4_2|DRUG_NA|MET_NA|APP_NA|RES_1|REC_0|VEN_NA|CL_520|NAT_NA|2022-04-19"
      ],
      "attributes":[
        "BULK"
      ]
    },
    {
      "source":3222,
      "target":3223,
      "directed":false,
      "length":0.0,
      "support":0.0,
      "removed":false,
      "sequences":[
        "ID_CEC-22-6185|ST_2|CODE_15109|SX_F|RISK_1|AGE_38|SES_1|SCO_2|CD4_1|DRUG_0|MET_NA|APP_0|RES_1|REC_0|VEN_NA|CL_1157|NAT_mex|2022-01-19",
        "ID_CEC-22-6186|ST_1|CODE_09015|SX_FT|RISK_4|AGE_31|SES_2|SCO_2|CD4_1|DRUG_1|MET_NA|APP_1|RES_1|REC_0|VEN_1|CL_1157|NAT_mex|2022-01-19"
      ],
      "attributes":[
        "BULK"
      ]
    },
    {
      "source":3224,
      "target":3225,
      "directed":false,
      "length":0.00140875,
      "support":0.0,
      "removed":false,
      "sequences":[
        "ID_CEC-22-6190|ST_1|CODE_09005|SX_M|RISK_3|AGE_37|SES_1|SCO_2|CD4_1|DRUG_1|MET_NA|APP_1|RES_1|REC_0|VEN_0|CL_1158|NAT_mex|2022-01-19",
        "ID_CEC-22-8477|ST_1|CODE_09005|SX_M|RISK_NA|AGE_34|SES_NA|SCO_NA|CD4_1|DRUG_NA|MET_NA|APP_NA|RES_1|REC_0|VEN_NA|CL_1158|NAT_NA|2022-08-04"
      ],
      "attributes":[
        "BULK"
      ]
    },
    {
      "source":195,
      "target":196,
      "directed":false,
      "length":0.00424028,
      "support":0.0,
      "removed":false,
      "sequences":[
        "ID_CEC-22-6193|ST_1|CODE_09005|SX_M|RISK_3|AGE_26|SES_2|SCO_2|CD4_1|DRUG_1|MET_NA|APP_1|RES_1|REC_0|VEN_1|CL_194|NAT_mex|2022-01-19",
        "ID_CEC-22-6244|ST_1|CODE_09012|SX_M|RISK_3|AGE_25|SES_1|SCO_2|CD4_2|DRUG_1|MET_NA|APP_1|RES_1|REC_0|VEN_1|CL_194|NAT_mex|2022-01-25"
      ],
      "attributes":[
        "BULK"
      ]
    },
    {
      "source":195,
      "target":197,
      "directed":false,
      "length":0.00891837,
      "support":0.0,
      "removed":false,
      "sequences":[
        "ID_CEC-22-6193|ST_1|CODE_09005|SX_M|RISK_3|AGE_26|SES_2|SCO_2|CD4_1|DRUG_1|MET_NA|APP_1|RES_1|REC_0|VEN_1|CL_194|NAT_mex|2022-01-19",
        "ID_CEC-22-6438|ST_2|CODE_15033|SX_M|RISK_3|AGE_20|SES_2|SCO_2|CD4_1|DRUG_1|MET_NA|APP_1|RES_1|REC_0|VEN_1|CL_194|NAT_mex|2022-02-09"
      ],
      "attributes":[
        "BULK"
      ]
    },
    {
      "source":195,
      "target":202,
      "directed":false,
      "length":0.00922181,
      "support":0.0,
      "removed":false,
      "sequences":[
        "ID_CEC-22-6193|ST_1|CODE_09005|SX_M|RISK_3|AGE_26|SES_2|SCO_2|CD4_1|DRUG_1|MET_NA|APP_1|RES_1|REC_0|VEN_1|CL_194|NAT_mex|2022-01-19",
        "ID_CEC-22-8236|ST_2|CODE_15081|SX_M|RISK_NA|AGE_25|SES_NA|SCO_NA|CD4_2|DRUG_NA|MET_NA|APP_NA|RES_1|REC_0|VEN_NA|CL_194|NAT_NA|2022-07-07"
      ],
      "attributes":[
        "BULK"
      ]
    },
    {
      "source":1764,
      "target":1765,
      "directed":false,
      "length":0.00105605,
      "support":0.0,
      "removed":false,
      "sequences":[
        "ID_CEC-22-6206|ST_1|CODE_09012|SX_M|RISK_3|AGE_18|SES_2|SCO_2|CD4_2|DRUG_0|MET_NA|APP_1|RES_1|REC_0|VEN_0|CL_524|NAT_mex|2022-01-20",
        "ID_CEC-22-6629|ST_1|CODE_09015|SX_M|RISK_3|AGE_34|SES_2|SCO_2|CD4_1|DRUG_1|MET_NA|APP_0|RES_1|REC_0|VEN_1|CL_524|NAT_mex|2022-02-28"
      ],
      "attributes":[
        "BULK"
      ]
    },
    {
      "source":1764,
      "target":1766,
      "directed":false,
      "length":0.00140868,
      "support":0.0,
      "removed":false,
      "sequences":[
        "ID_CEC-22-6206|ST_1|CODE_09012|SX_M|RISK_3|AGE_18|SES_2|SCO_2|CD4_2|DRUG_0|MET_NA|APP_1|RES_1|REC_0|VEN_0|CL_524|NAT_mex|2022-01-20",
        "ID_CEC-22-7424|ST_1|CODE_09012|SX_M|RISK_3|AGE_25|SES_2|SCO_3|CD4_1|DRUG_1|MET_NA|APP_1|RES_1|REC_0|VEN_1|CL_524|NAT_NA|2022-05-09"
      ],
      "attributes":[
        "BULK"
      ]
    },
    {
      "source":1772,
      "target":1773,
      "directed":false,
      "length":0.00992981,
      "support":0.0,
      "removed":false,
      "sequences":[
        "ID_CEC-22-6215|ST_1|CODE_09005|SX_M|RISK_3|AGE_29|SES_2|SCO_3|CD4_2|DRUG_1|MET_NA|APP_1|RES_1|REC_0|VEN_0|CL_526|NAT_mex|2022-01-21",
        "ID_CEC-22-9076|ST_1|CODE_09005|SX_M|RISK_3|AGE_23|SES_1|SCO_2|CD4_2|DRUG_0|MET_NA|APP_0|RES_1|REC_0|VEN_0|CL_526|NAT_mex|2022-09-26"
      ],
      "attributes":[
        "BULK"
      ]
    },
    {
      "source":1772,
      "target":1774,
      "directed":false,
      "length":0.0124408,
      "support":0.0,
      "removed":false,
      "sequences":[
        "ID_CEC-22-6215|ST_1|CODE_09005|SX_M|RISK_3|AGE_29|SES_2|SCO_3|CD4_2|DRUG_1|MET_NA|APP_1|RES_1|REC_0|VEN_0|CL_526|NAT_mex|2022-01-21",
        "ID_CEC-22-9135|ST_1|CODE_09005|SX_M|RISK_3|AGE_18|SES_2|SCO_2|CD4_2|DRUG_1|MET_NA|APP_1|RES_1|REC_0|VEN_0|CL_526|NAT_mex|2022-09-29"
      ],
      "attributes":[
        "BULK"
      ]
    },
    {
      "source":1772,
      "target":1775,
      "directed":false,
      "length":0.00423441,
      "support":0.0,
      "removed":false,
      "sequences":[
        "ID_CEC-22-6215|ST_1|CODE_09005|SX_M|RISK_3|AGE_29|SES_2|SCO_3|CD4_2|DRUG_1|MET_NA|APP_1|RES_1|REC_0|VEN_0|CL_526|NAT_mex|2022-01-21",
        "ID_CEC-22-9629|ST_1|CODE_09005|SX_M|RISK_3|AGE_49|SES_2|SCO_3|CD4_1|DRUG_1|MET_NA|APP_0|RES_1|REC_0|VEN_0|CL_526|NAT_mex|2022-11-22"
      ],
      "attributes":[
        "BULK"
      ]
    },
    {
      "source":2147,
      "target":2148,
      "directed":false,
      "length":0.00780199,
      "support":0.0,
      "removed":false,
      "sequences":[
        "ID_CEC-22-6224|ST_1|CODE_09016|SX_M|RISK_3|AGE_23|SES_2|SCO_2|CD4_1|DRUG_0|MET_NA|APP_1|RES_2|REC_0|VEN_NA|CL_544|NAT_mex|2022-01-24",
        "ID_CEC-22-9398|ST_1|CODE_09003|SX_M|RISK_3|AGE_29|SES_2|SCO_3|CD4_2|DRUG_1|MET_NA|APP_1|RES_2|REC_0|VEN_0|CL_544|NAT_mex|2022-10-24"
      ],
      "attributes":[
        "BULK"
      ]
    },
    {
      "source":1335,
      "target":1336,
      "directed":false,
      "length":0.00388278,
      "support":0.0,
      "removed":false,
      "sequences":[
        "ID_CEC-22-6225|ST_2|CODE_15057|SX_M|RISK_3|AGE_21|SES_1|SCO_2|CD4_1|DRUG_1|MET_NA|APP_1|RES_3|REC_0|VEN_0|CL_451|NAT_mex|2022-01-24",
        "ID_CEC-22-7486|ST_1|CODE_09014|SX_M|RISK_3|AGE_40|SES_2|SCO_3|CD4_2|DRUG_0|MET_NA|APP_0|RES_1|REC_0|VEN_0|CL_451|NAT_mex|2022-05-12"
      ],
      "attributes":[
        "BULK"
      ]
    },
    {
      "source":700,
      "target":697,
      "directed":false,
      "length":0.0124247,
      "support":0.0,
      "removed":false,
      "sequences":[
        "ID_CEC-22-6229|ST_2|CODE_15057|SX_M|RISK_3|AGE_30|SES_2|SCO_3|CD4_2|DRUG_1|MET_NA|APP_1|RES_1|REC_0|VEN_0|CL_393|NAT_mex|2022-01-24",
        "ID_CEC-22-7378|ST_1|CODE_09005|SX_M|RISK_3|AGE_27|SES_1|SCO_2|CD4_1|DRUG_0|MET_NA|APP_1|RES_1|REC_0|VEN_1|CL_393|NAT_mex|2022-05-04"
      ],
      "attributes":[
        "BULK"
      ]
    },
    {
      "source":700,
      "target":698,
      "directed":false,
      "length":0.00105567,
      "support":0.0,
      "removed":false,
      "sequences":[
        "ID_CEC-22-6229|ST_2|CODE_15057|SX_M|RISK_3|AGE_30|SES_2|SCO_3|CD4_2|DRUG_1|MET_NA|APP_1|RES_1|REC_0|VEN_0|CL_393|NAT_mex|2022-01-24",
        "ID_CEC-22-9740|ST_2|CODE_15060|SX_M|RISK_3|AGE_28|SES_1|SCO_2|CD4_2|DRUG_0|MET_NA|APP_1|RES_1|REC_0|VEN_0|CL_393|NAT_mex|2022-12-02"
      ],
      "attributes":[
        "BULK"
      ]
    },
    {
      "source":2320,
      "target":2321,
      "directed":false,
      "length":0.00530068,
      "support":0.0,
      "removed":false,
      "sequences":[
        "ID_CEC-22-6230|ST_1|CODE_09005|SX_M|RISK_3|AGE_34|SES_1|SCO_2|CD4_2|DRUG_1|MET_NA|APP_1|RES_3|REC_0|VEN_0|CL_689|NAT_mex|2022-01-24",
        "ID_CEC-22-7458|ST_1|CODE_09005|SX_M|RISK_3|AGE_20|SES_1|SCO_2|CD4_2|DRUG_0|MET_NA|APP_1|RES_1|REC_0|VEN_0|CL_689|NAT_mex|2022-05-10"
      ],
      "attributes":[
        "BULK"
      ]
    },
    {
      "source":2320,
      "target":2322,
      "directed":false,
      "length":0.00494394,
      "support":0.0,
      "removed":false,
      "sequences":[
        "ID_CEC-22-6230|ST_1|CODE_09005|SX_M|RISK_3|AGE_34|SES_1|SCO_2|CD4_2|DRUG_1|MET_NA|APP_1|RES_3|REC_0|VEN_0|CL_689|NAT_mex|2022-01-24",
        "ID_CEC-22-8999|ST_1|CODE_09015|SX_M|RISK_NA|AGE_20|SES_NA|SCO_NA|CD4_2|DRUG_NA|MET_NA|APP_NA|RES_1|REC_0|VEN_NA|CL_689|NAT_NA|2022-09-19"
      ],
      "attributes":[
        "BULK"
      ]
    },
    {
      "source":3226,
      "target":3227,
      "directed":false,
      "length":0.00211436,
      "support":0.0,
      "removed":false,
      "sequences":[
        "ID_CEC-22-6235|ST_2|CODE_15039|SX_M|RISK_3|AGE_25|SES_2|SCO_2|CD4_2|DRUG_1|MET_NA|APP_1|RES_1|REC_0|VEN_0|CL_1159|NAT_mex|2022-01-24",
        "ID_CEC-22-8578|ST_2|CODE_15039|SX_M|RISK_3|AGE_24|SES_1|SCO_2|CD4_2|DRUG_0|MET_NA|APP_1|RES_1|REC_0|VEN_0|CL_1159|NAT_mex|2022-08-10"
      ],
      "attributes":[
        "BULK"
      ]
    },
    {
      "source":574,
      "target":575,
      "directed":false,
      "length":0.0102962,
      "support":0.0,
      "removed":false,
      "sequences":[
        "ID_CEC-22-6243|ST_1|CODE_09002|SX_M|RISK_3|AGE_31|SES_1|SCO_2|CD4_2|DRUG_1|MET_NA|APP_1|RES_1|REC_0|VEN_1|CL_57|NAT_mex|2022-01-25",
        "ID_CEC-22-7732|ST_1|CODE_09005|SX_M|RISK_3|AGE_29|SES_2|SCO_3|CD4_2|DRUG_1|MET_NA|APP_1|RES_1|REC_0|VEN_1|CL_57|NAT_mex|2022-05-30"
      ],
      "attributes":[
        "BULK"
      ]
    },
    {
      "source":574,
      "target":576,
      "directed":false,
      "length":0.0102955,
      "support":0.0,
      "removed":false,
      "sequences":[
        "ID_CEC-22-6243|ST_1|CODE_09002|SX_M|RISK_3|AGE_31|SES_1|SCO_2|CD4_2|DRUG_1|MET_NA|APP_1|RES_1|REC_0|VEN_1|CL_57|NAT_mex|2022-01-25",
        "ID_CEC-22-8103|ST_1|CODE_09002|SX_M|RISK_3|AGE_23|SES_2|SCO_2|CD4_2|DRUG_0|MET_NA|APP_1|RES_1|REC_0|VEN_0|CL_57|NAT_mex|2022-06-28"
      ],
      "attributes":[
        "BULK"
      ]
    },
    {
      "source":196,
      "target":197,
      "directed":false,
      "length":0.00855954,
      "support":0.0,
      "removed":false,
      "sequences":[
        "ID_CEC-22-6244|ST_1|CODE_09012|SX_M|RISK_3|AGE_25|SES_1|SCO_2|CD4_2|DRUG_1|MET_NA|APP_1|RES_1|REC_0|VEN_1|CL_194|NAT_mex|2022-01-25",
        "ID_CEC-22-6438|ST_2|CODE_15033|SX_M|RISK_3|AGE_20|SES_2|SCO_2|CD4_1|DRUG_1|MET_NA|APP_1|RES_1|REC_0|VEN_1|CL_194|NAT_mex|2022-02-09"
      ],
      "attributes":[
        "BULK"
      ]
    },
    {
      "source":196,
      "target":199,
      "directed":false,
      "length":0.0139065,
      "support":0.0,
      "removed":false,
      "sequences":[
        "ID_CEC-22-6244|ST_1|CODE_09012|SX_M|RISK_3|AGE_25|SES_1|SCO_2|CD4_2|DRUG_1|MET_NA|APP_1|RES_1|REC_0|VEN_1|CL_194|NAT_mex|2022-01-25",
        "ID_CEC-22-6941|ST_1|CODE_09005|SX_M|RISK_3|AGE_28|SES_2|SCO_3|CD4_2|DRUG_0|MET_NA|APP_1|RES_1|REC_0|VEN_0|CL_194|NAT_mex|2022-03-25"
      ],
      "attributes":[
        "BULK"
      ]
    },
    {
      "source":196,
      "target":202,
      "directed":false,
      "length":0.00886054,
      "support":0.0,
      "removed":false,
      "sequences":[
        "ID_CEC-22-6244|ST_1|CODE_09012|SX_M|RISK_3|AGE_25|SES_1|SCO_2|CD4_2|DRUG_1|MET_NA|APP_1|RES_1|REC_0|VEN_1|CL_194|NAT_mex|2022-01-25",
        "ID_CEC-22-8236|ST_2|CODE_15081|SX_M|RISK_NA|AGE_25|SES_NA|SCO_NA|CD4_2|DRUG_NA|MET_NA|APP_NA|RES_1|REC_0|VEN_NA|CL_194|NAT_NA|2022-07-07"
      ],
      "attributes":[
        "BULK"
      ]
    },
    {
      "source":2041,
      "target":2042,
      "directed":false,
      "length":0.0117315,
      "support":0.0,
      "removed":false,
      "sequences":[
        "ID_CEC-22-6246|ST_1|CODE_09002|SX_M|RISK_3|AGE_28|SES_1|SCO_3|CD4_2|DRUG_1|MET_NA|APP_1|RES_1|REC_0|VEN_0|CL_87|NAT_mex|2022-01-25",
        "ID_CEC-22-9655|ST_2|CODE_15020|SX_M|RISK_3|AGE_30|SES_2|SCO_3|CD4_1|DRUG_1|MET_NA|APP_1|RES_2|REC_0|VEN_0|CL_87|NAT_mex|2022-11-24"
      ],
      "attributes":[
        "BULK"
      ]
    },
    {
      "source":1286,
      "target":1287,
      "directed":false,
      "length":0.00858965,
      "support":0.0,
      "removed":false,
      "sequences":[
        "ID_CEC-22-6249|ST_1|CODE_09012|SX_M|RISK_3|AGE_23|SES_2|SCO_2|CD4_2|DRUG_1|MET_NA|APP_1|RES_1|REC_0|VEN_1|CL_79|NAT_mex|2022-01-25",
        "ID_CEC-22-7209|ST_1|CODE_09004|SX_M|RISK_3|AGE_20|SES_1|SCO_2|CD4_1|DRUG_1|MET_NA|APP_0|RES_1|REC_0|VEN_1|CL_79|NAT_mex|2022-04-20"
      ],
      "attributes":[
        "BULK"
      ]
    },
    {
      "source":1286,
      "target":1288,
      "directed":false,
      "length":0.0,
      "support":0.0,
      "removed":false,
      "sequences":[
        "ID_CEC-22-6249|ST_1|CODE_09012|SX_M|RISK_3|AGE_23|SES_2|SCO_2|CD4_2|DRUG_1|MET_NA|APP_1|RES_1|REC_0|VEN_1|CL_79|NAT_mex|2022-01-25",
        "ID_CEC-22-7223|ST_1|CODE_09012|SX_M|RISK_3|AGE_24|SES_1|SCO_2|CD4_1|DRUG_1|MET_NA|APP_1|RES_2|REC_0|VEN_1|CL_79|NAT_mex|2022-04-21"
      ],
      "attributes":[
        "BULK"
      ]
    },
    {
      "source":1286,
      "target":1289,
      "directed":false,
      "length":0.0113689,
      "support":0.0,
      "removed":false,
      "sequences":[
        "ID_CEC-22-6249|ST_1|CODE_09012|SX_M|RISK_3|AGE_23|SES_2|SCO_2|CD4_2|DRUG_1|MET_NA|APP_1|RES_1|REC_0|VEN_1|CL_79|NAT_mex|2022-01-25",
        "ID_CEC-22-8282|ST_1|CODE_09012|SX_M|RISK_NA|AGE_34|SES_NA|SCO_NA|CD4_3|DRUG_NA|MET_NA|APP_NA|RES_1|REC_0|VEN_NA|CL_79|NAT_NA|2022-07-12"
      ],
      "attributes":[
        "BULK"
      ]
    },
    {
      "source":527,
      "target":528,
      "directed":false,
      "length":0.00388432,
      "support":0.0,
      "removed":false,
      "sequences":[
        "ID_CEC-22-6256|ST_1|CODE_09010|SX_M|RISK_3|AGE_28|SES_2|SCO_3|CD4_1|DRUG_1|MET_NA|APP_1|RES_1|REC_0|VEN_1|CL_224|NAT_mex|2022-01-26",
        "ID_CEC-22-7475|ST_1|CODE_09015|SX_M|RISK_3|AGE_57|SES_2|SCO_2|CD4_1|DRUG_1|MET_NA|APP_1|RES_1|REC_0|VEN_1|CL_224|NAT_NA|2022-05-11"
      ],
      "attributes":[
        "BULK"
      ]
    },
    {
      "source":1376,
      "target":1378,
      "directed":false,
      "length":0.013165,
      "support":0.0,
      "removed":false,
      "sequences":[
        "ID_CEC-22-6259|ST_2|CODE_15058|SX_M|RISK_3|AGE_21|SES_2|SCO_2|CD4_3|DRUG_0|MET_NA|APP_1|RES_1|REC_0|VEN_1|CL_NA|NAT_mex|2022-01-26",
        "ID_CEC-22-8420|ST_1|CODE_09013|SX_M|RISK_3|AGE_35|SES_2|SCO_3|CD4_2|DRUG_1|MET_NA|APP_0|RES_1|REC_0|VEN_NA|CL_525|NAT_mex|2022-08-01"
      ],
      "attributes":[
        "BULK"
      ]
    },
    {
      "source":1376,
      "target":1379,
      "directed":false,
      "length":0.0131781,
      "support":0.0,
      "removed":false,
      "sequences":[
        "ID_CEC-22-6259|ST_2|CODE_15058|SX_M|RISK_3|AGE_21|SES_2|SCO_2|CD4_3|DRUG_0|MET_NA|APP_1|RES_1|REC_0|VEN_1|CL_NA|NAT_mex|2022-01-26",
        "ID_CEC-22-8737|ST_2|CODE_15104|SX_M|RISK_3|AGE_23|SES_1|SCO_2|CD4_2|DRUG_0|MET_NA|APP_1|RES_1|REC_0|VEN_1|CL_525|NAT_mex|2022-08-24"
      ],
      "attributes":[
        "BULK"
      ]
    },
    {
      "source":2234,
      "target":2235,
      "directed":false,
      "length":0.00707519,
      "support":0.0,
      "removed":false,
      "sequences":[
        "ID_CEC-22-6262|ST_2|CODE_15100|SX_M|RISK_2|AGE_25|SES_1|SCO_2|CD4_1|DRUG_NA|MET_NA|APP_NA|RES_1|REC_0|VEN_NA|CL_473|NAT_mex|2022-01-27",
        "ID_CEC-22-9370|ST_2|CODE_15011|SX_M|RISK_3|AGE_27|SES_1|SCO_3|CD4_1|DRUG_1|MET_NA|APP_1|RES_1|REC_0|VEN_0|CL_473|NAT_mex|2022-10-21"
      ],
      "attributes":[
        "BULK"
      ]
    },
    {
      "source":16,
      "target":17,
      "directed":false,
      "length":0.00494562,
      "support":0.0,
      "removed":false,
      "sequences":[
        "ID_CEC-22-6263|ST_2|CODE_15033|SX_M|RISK_3|AGE_36|SES_1|SCO_3|CD4_2|DRUG_1|MET_NA|APP_1|RES_1|REC_0|VEN_1|CL_304|NAT_mex|2022-01-27",
        "ID_CEC-22-6929|ST_1|CODE_09016|SX_M|RISK_3|AGE_36|SES_1|SCO_2|CD4_1|DRUG_1|MET_NA|APP_1|RES_1|REC_0|VEN_0|CL_304|NAT_mex|2022-03-24"
      ],
      "attributes":[
        "BULK"
      ]
    },
    {
      "source":16,
      "target":18,
      "directed":false,
      "length":0.0017619,
      "support":0.0,
      "removed":false,
      "sequences":[
        "ID_CEC-22-6263|ST_2|CODE_15033|SX_M|RISK_3|AGE_36|SES_1|SCO_3|CD4_2|DRUG_1|MET_NA|APP_1|RES_1|REC_0|VEN_1|CL_304|NAT_mex|2022-01-27",
        "ID_CEC-22-7365|ST_1|CODE_09016|SX_M|RISK_3|AGE_33|SES_2|SCO_2|CD4_2|DRUG_1|MET_NA|APP_1|RES_1|REC_0|VEN_1|CL_304|NAT_mex|2022-05-03"
      ],
      "attributes":[
        "BULK"
      ]
    },
    {
      "source":16,
      "target":19,
      "directed":false,
      "length":0.00459196,
      "support":0.0,
      "removed":false,
      "sequences":[
        "ID_CEC-22-6263|ST_2|CODE_15033|SX_M|RISK_3|AGE_36|SES_1|SCO_3|CD4_2|DRUG_1|MET_NA|APP_1|RES_1|REC_0|VEN_1|CL_304|NAT_mex|2022-01-27",
        "ID_CEC-22-7565|ST_2|CODE_15037|SX_M|RISK_3|AGE_27|SES_2|SCO_3|CD4_2|DRUG_1|MET_NA|APP_1|RES_1|REC_1|VEN_0|CL_304|NAT_mex|2022-05-18"
      ],
      "attributes":[
        "BULK"
      ]
    },
    {
      "source":16,
      "target":20,
      "directed":false,
      "length":0.00529786,
      "support":0.0,
      "removed":false,
      "sequences":[
        "ID_CEC-22-6263|ST_2|CODE_15033|SX_M|RISK_3|AGE_36|SES_1|SCO_3|CD4_2|DRUG_1|MET_NA|APP_1|RES_1|REC_0|VEN_1|CL_304|NAT_mex|2022-01-27",
        "ID_CEC-22-7636|ST_1|CODE_09002|SX_M|RISK_3|AGE_37|SES_2|SCO_3|CD4_2|DRUG_1|MET_NA|APP_1|RES_1|REC_0|VEN_1|CL_304|NAT_mex|2022-05-23"
      ],
      "attributes":[
        "BULK"
      ]
    },
    {
      "source":16,
      "target":21,
      "directed":false,
      "length":0.00743617,
      "support":0.0,
      "removed":false,
      "sequences":[
        "ID_CEC-22-6263|ST_2|CODE_15033|SX_M|RISK_3|AGE_36|SES_1|SCO_3|CD4_2|DRUG_1|MET_NA|APP_1|RES_1|REC_0|VEN_1|CL_304|NAT_mex|2022-01-27",
        "ID_CEC-22-7788|ST_1|CODE_09015|SX_M|RISK_3|AGE_51|SES_2|SCO_3|CD4_3|DRUG_1|MET_NA|APP_1|RES_1|REC_1|VEN_0|CL_304|NAT_mex|2022-06-02"
      ],
      "attributes":[
        "BULK"
      ]
    },
    {
      "source":16,
      "target":22,
      "directed":false,
      "length":0.00565966,
      "support":0.0,
      "removed":false,
      "sequences":[
        "ID_CEC-22-6263|ST_2|CODE_15033|SX_M|RISK_3|AGE_36|SES_1|SCO_3|CD4_2|DRUG_1|MET_NA|APP_1|RES_1|REC_0|VEN_1|CL_304|NAT_mex|2022-01-27",
        "ID_CEC-22-8178|ST_2|CODE_15057|SX_M|RISK_3|AGE_27|SES_2|SCO_3|CD4_1|DRUG_1|MET_NA|APP_0|RES_1|REC_0|VEN_0|CL_304|NAT_mex|2022-07-04"
      ],
      "attributes":[
        "BULK"
      ]
    },
    {
      "source":16,
      "target":23,
      "directed":false,
      "length":0.00494674,
      "support":0.0,
      "removed":false,
      "sequences":[
        "ID_CEC-22-6263|ST_2|CODE_15033|SX_M|RISK_3|AGE_36|SES_1|SCO_3|CD4_2|DRUG_1|MET_NA|APP_1|RES_1|REC_0|VEN_1|CL_304|NAT_mex|2022-01-27",
        "ID_CEC-22-8228|ST_1|CODE_09015|SX_M|RISK_3|AGE_29|SES_1|SCO_3|CD4_3|DRUG_1|MET_NA|APP_0|RES_1|REC_0|VEN_0|CL_304|NAT_mex|2022-07-07"
      ],
      "attributes":[
        "BULK"
      ]
    },
    {
      "source":16,
      "target":24,
      "directed":false,
      "length":0.00743218,
      "support":0.0,
      "removed":false,
      "sequences":[
        "ID_CEC-22-6263|ST_2|CODE_15033|SX_M|RISK_3|AGE_36|SES_1|SCO_3|CD4_2|DRUG_1|MET_NA|APP_1|RES_1|REC_0|VEN_1|CL_304|NAT_mex|2022-01-27",
        "ID_CEC-22-8276|ST_1|CODE_09015|SX_M|RISK_NA|AGE_33|SES_NA|SCO_NA|CD4_2|DRUG_NA|MET_NA|APP_NA|RES_1|REC_0|VEN_NA|CL_304|NAT_NA|2022-07-12"
      ],
      "attributes":[
        "BULK"
      ]
    },
    {
      "source":16,
      "target":25,
      "directed":false,
      "length":0.00814663,
      "support":0.0,
      "removed":false,
      "sequences":[
        "ID_CEC-22-6263|ST_2|CODE_15033|SX_M|RISK_3|AGE_36|SES_1|SCO_3|CD4_2|DRUG_1|MET_NA|APP_1|RES_1|REC_0|VEN_1|CL_304|NAT_mex|2022-01-27",
        "ID_CEC-22-8566|ST_2|CODE_15033|SX_M|RISK_3|AGE_31|SES_2|SCO_3|CD4_2|DRUG_0|MET_NA|APP_1|RES_3|REC_1|VEN_0|CL_304|NAT_mex|2022-08-11"
      ],
      "attributes":[
        "BULK"
      ]
    },
    {
      "source":16,
      "target":26,
      "directed":false,
      "length":0.00637204,
      "support":0.0,
      "removed":false,
      "sequences":[
        "ID_CEC-22-6263|ST_2|CODE_15033|SX_M|RISK_3|AGE_36|SES_1|SCO_3|CD4_2|DRUG_1|MET_NA|APP_1|RES_1|REC_0|VEN_1|CL_304|NAT_mex|2022-01-27",
        "ID_CEC-22-9852|ST_2|CODE_15057|SX_M|RISK_3|AGE_31|SES_1|SCO_3|CD4_2|DRUG_1|MET_NA|APP_1|RES_1|REC_0|VEN_1|CL_304|NAT_mex|2022-12-13"
      ],
      "attributes":[
        "BULK"
      ]
    },
    {
      "source":645,
      "target":649,
      "directed":false,
      "length":0.00423836,
      "support":0.0,
      "removed":false,
      "sequences":[
        "ID_CEC-22-6264|ST_1|CODE_09010|SX_M|RISK_3|AGE_31|SES_1|SCO_3|CD4_3|DRUG_1|MET_NA|APP_1|RES_1|REC_1|VEN_0|CL_49|NAT_mex|2022-01-27",
        "ID_CEC-22-9869|ST_1|CODE_09008|SX_M|RISK_3|AGE_33|SES_2|SCO_3|CD4_2|DRUG_1|MET_NA|APP_0|RES_1|REC_0|VEN_0|CL_49|NAT_mex|2022-12-14"
      ],
      "attributes":[
        "BULK"
      ]
    },
    {
      "source":101,
      "target":102,
      "directed":false,
      "length":0.00636652,
      "support":0.0,
      "removed":false,
      "sequences":[
        "ID_CEC-22-6272|ST_1|CODE_09005|SX_M|RISK_3|AGE_28|SES_1|SCO_3|CD4_2|DRUG_1|MET_NA|APP_0|RES_1|REC_0|VEN_0|CL_16|NAT_mex|2022-01-27",
        "ID_CEC-22-6926|ST_1|CODE_09014|SX_M|RISK_NA|AGE_28|SES_NA|SCO_NA|CD4_2|DRUG_NA|MET_NA|APP_NA|RES_1|REC_0|VEN_NA|CL_16|NAT_NA|2022-03-24"
      ],
      "attributes":[
        "BULK"
      ]
    },
    {
      "source":101,
      "target":103,
      "directed":false,
      "length":0.00600879,
      "support":0.0,
      "removed":false,
      "sequences":[
        "ID_CEC-22-6272|ST_1|CODE_09005|SX_M|RISK_3|AGE_28|SES_1|SCO_3|CD4_2|DRUG_1|MET_NA|APP_0|RES_1|REC_0|VEN_0|CL_16|NAT_mex|2022-01-27",
        "ID_CEC-22-7088|ST_2|CODE_15121|SX_M|RISK_3|AGE_24|SES_2|SCO_2|CD4_1|DRUG_1|MET_NA|APP_1|RES_1|REC_0|VEN_1|CL_16|NAT_mex|2022-04-06"
      ],
      "attributes":[
        "BULK"
      ]
    },
    {
      "source":101,
      "target":104,
      "directed":false,
      "length":0.00886003,
      "support":0.0,
      "removed":false,
      "sequences":[
        "ID_CEC-22-6272|ST_1|CODE_09005|SX_M|RISK_3|AGE_28|SES_1|SCO_3|CD4_2|DRUG_1|MET_NA|APP_0|RES_1|REC_0|VEN_0|CL_16|NAT_mex|2022-01-27",
        "ID_CEC-22-7093|ST_2|CODE_15121|SX_M|RISK_3|AGE_22|SES_1|SCO_2|CD4_3|DRUG_1|MET_NA|APP_0|RES_1|REC_1|VEN_1|CL_16|NAT_mex|2022-04-06"
      ],
      "attributes":[
        "BULK"
      ]
    },
    {
      "source":101,
      "target":105,
      "directed":false,
      "length":0.0120797,
      "support":0.0,
      "removed":false,
      "sequences":[
        "ID_CEC-22-6272|ST_1|CODE_09005|SX_M|RISK_3|AGE_28|SES_1|SCO_3|CD4_2|DRUG_1|MET_NA|APP_0|RES_1|REC_0|VEN_0|CL_16|NAT_mex|2022-01-27",
        "ID_CEC-22-8949|ST_1|CODE_07106|SX_M|RISK_3|AGE_19|SES_2|SCO_2|CD4_2|DRUG_1|MET_NA|APP_1|RES_1|REC_0|VEN_0|CL_16|NAT_mex|2022-09-12"
      ],
      "attributes":[
        "BULK"
      ]
    },
    {
      "source":101,
      "target":106,
      "directed":false,
      "length":0.00105602,
      "support":0.0,
      "removed":false,
      "sequences":[
        "ID_CEC-22-6272|ST_1|CODE_09005|SX_M|RISK_3|AGE_28|SES_1|SCO_3|CD4_2|DRUG_1|MET_NA|APP_0|RES_1|REC_0|VEN_0|CL_16|NAT_mex|2022-01-27",
        "ID_CEC-22-9289|ST_1|CODE_09005|SX_M|RISK_NA|AGE_22|SES_NA|SCO_NA|CD4_2|DRUG_NA|MET_NA|APP_NA|RES_1|REC_0|VEN_NA|CL_16|NAT_NA|2022-10-13"
      ],
      "attributes":[
        "BULK"
      ]
    },
    {
      "source":101,
      "target":107,
      "directed":false,
      "length":0.00921222,
      "support":0.0,
      "removed":false,
      "sequences":[
        "ID_CEC-22-6272|ST_1|CODE_09005|SX_M|RISK_3|AGE_28|SES_1|SCO_3|CD4_2|DRUG_1|MET_NA|APP_0|RES_1|REC_0|VEN_0|CL_16|NAT_mex|2022-01-27",
        "ID_CEC-22-9709|ST_2|CODE_15081|SX_M|RISK_3|AGE_36|SES_1|SCO_3|CD4_1|DRUG_1|MET_NA|APP_1|RES_1|REC_0|VEN_0|CL_16|NAT_mex|2022-11-30"
      ],
      "attributes":[
        "BULK"
      ]
    },
    {
      "source":101,
      "target":108,
      "directed":false,
      "length":0.00992235,
      "support":0.0,
      "removed":false,
      "sequences":[
        "ID_CEC-22-6272|ST_1|CODE_09005|SX_M|RISK_3|AGE_28|SES_1|SCO_3|CD4_2|DRUG_1|MET_NA|APP_0|RES_1|REC_0|VEN_0|CL_16|NAT_mex|2022-01-27",
        "ID_CEC-22-9719|ST_1|CODE_09003|SX_M|RISK_3|AGE_21|SES_1|SCO_2|CD4_2|DRUG_1|MET_NA|APP_1|RES_2|REC_1|VEN_0|CL_16|NAT_mex|2022-12-01"
      ],
      "attributes":[
        "BULK"
      ]
    },
    {
      "source":674,
      "target":675,
      "directed":false,
      "length":0.00494401,
      "support":0.0,
      "removed":false,
      "sequences":[
        "ID_CEC-22-6278|ST_1|CODE_09007|SX_M|RISK_3|AGE_20|SES_1|SCO_3|CD4_2|DRUG_1|MET_NA|APP_1|RES_1|REC_0|VEN_NA|CL_396|NAT_mex|2022-01-27",
        "ID_CEC-22-6874|ST_2|CODE_15104|SX_M|RISK_3|AGE_37|SES_1|SCO_3|CD4_2|DRUG_0|MET_NA|APP_1|RES_1|REC_0|VEN_1|CL_396|NAT_mex|2022-03-22"
      ],
      "attributes":[
        "BULK"
      ]
    },
    {
      "source":175,
      "target":180,
      "directed":false,
      "length":0.00070365,
      "support":0.0,
      "removed":false,
      "sequences":[
        "ID_CEC-22-6279|ST_2|CODE_15058|SX_M|RISK_3|AGE_27|SES_1|SCO_2|CD4_3|DRUG_1|MET_NA|APP_1|RES_1|REC_0|VEN_1|CL_109|NAT_mex|2022-01-28",
        "ID_CEC-22-7824|ST_2|CODE_15058|SX_M|RISK_3|AGE_51|SES_2|SCO_2|CD4_2|DRUG_1|MET_NA|APP_1|RES_1|REC_0|VEN_0|CL_109|NAT_mex|2022-06-03"
      ],
      "attributes":[
        "BULK"
      ]
    },
    {
      "source":175,
      "target":181,
      "directed":false,
      "length":0.00850099,
      "support":0.0,
      "removed":false,
      "sequences":[
        "ID_CEC-22-6279|ST_2|CODE_15058|SX_M|RISK_3|AGE_27|SES_1|SCO_2|CD4_3|DRUG_1|MET_NA|APP_1|RES_1|REC_0|VEN_1|CL_109|NAT_mex|2022-01-28",
        "ID_CEC-22-8674|ST_1|CODE_09007|SX_M|RISK_3|AGE_25|SES_2|SCO_2|CD4_2|DRUG_1|MET_NA|APP_1|RES_1|REC_1|VEN_1|CL_109|NAT_mex|2022-08-18"
      ],
      "attributes":[
        "BULK"
      ]
    },
    {
      "source":175,
      "target":177,
      "directed":false,
      "length":0.00565317,
      "support":0.0,
      "removed":false,
      "sequences":[
        "ID_CEC-22-6279|ST_2|CODE_15058|SX_M|RISK_3|AGE_27|SES_1|SCO_2|CD4_3|DRUG_1|MET_NA|APP_1|RES_1|REC_0|VEN_1|CL_109|NAT_mex|2022-01-28",
        "ID_CEC-22-8739|ST_1|CODE_07106|SX_M|RISK_3|AGE_30|SES_2|SCO_3|CD4_2|DRUG_1|MET_NA|APP_0|RES_1|REC_0|VEN_0|CL_109|NAT_mex|2022-08-24"
      ],
      "attributes":[
        "BULK"
      ]
    },
    {
      "source":175,
      "target":182,
      "directed":false,
      "length":0.00707118,
      "support":0.0,
      "removed":false,
      "sequences":[
        "ID_CEC-22-6279|ST_2|CODE_15058|SX_M|RISK_3|AGE_27|SES_1|SCO_2|CD4_3|DRUG_1|MET_NA|APP_1|RES_1|REC_0|VEN_1|CL_109|NAT_mex|2022-01-28",
        "ID_CEC-22-8831|ST_1|CODE_09007|SX_M|RISK_3|AGE_20|SES_2|SCO_2|CD4_2|DRUG_1|MET_NA|APP_1|RES_1|REC_0|VEN_1|CL_109|NAT_mex|2022-09-01"
      ],
      "attributes":[
        "BULK"
      ]
    },
    {
      "source":175,
      "target":178,
      "directed":false,
      "length":0.00957282,
      "support":0.0,
      "removed":false,
      "sequences":[
        "ID_CEC-22-6279|ST_2|CODE_15058|SX_M|RISK_3|AGE_27|SES_1|SCO_2|CD4_3|DRUG_1|MET_NA|APP_1|RES_1|REC_0|VEN_1|CL_109|NAT_mex|2022-01-28",
        "ID_CEC-22-9756|ST_1|CODE_09007|SX_M|RISK_3|AGE_29|SES_1|SCO_2|CD4_2|DRUG_0|MET_NA|APP_1|RES_1|REC_0|VEN_1|CL_109|NAT_mex|2022-12-05"
      ],
      "attributes":[
        "BULK"
      ]
    },
    {
      "source":961,
      "target":962,
      "directed":false,
      "length":0.00246627,
      "support":0.0,
      "removed":false,
      "sequences":[
        "ID_CEC-22-6280|ST_1|CODE_09004|SX_M|RISK_2|AGE_24|SES_2|SCO_2|CD4_1|DRUG_0|MET_NA|APP_1|RES_1|REC_0|VEN_1|CL_412|NAT_mex|2022-01-27",
        "ID_CEC-22-6519|ST_1|CODE_09015|SX_M|RISK_3|AGE_31|SES_1|SCO_2|CD4_1|DRUG_0|MET_NA|APP_1|RES_1|REC_0|VEN_1|CL_412|NAT_mex|2022-02-18"
      ],
      "attributes":[
        "BULK"
      ]
    },
    {
      "source":961,
      "target":963,
      "directed":false,
      "length":0.00565591,
      "support":0.0,
      "removed":false,
      "sequences":[
        "ID_CEC-22-6280|ST_1|CODE_09004|SX_M|RISK_2|AGE_24|SES_2|SCO_2|CD4_1|DRUG_0|MET_NA|APP_1|RES_1|REC_0|VEN_1|CL_412|NAT_mex|2022-01-27",
        "ID_CEC-22-6670|ST_2|CODE_15058|SX_M|RISK_NA|AGE_23|SES_NA|SCO_NA|CD4_1|DRUG_NA|MET_NA|APP_NA|RES_1|REC_0|VEN_NA|CL_412|NAT_NA|2022-03-03"
      ],
      "attributes":[
        "BULK"
      ]
    },
    {
      "source":961,
      "target":964,
      "directed":false,
      "length":0.0010568,
      "support":0.0,
      "removed":false,
      "sequences":[
        "ID_CEC-22-6280|ST_1|CODE_09004|SX_M|RISK_2|AGE_24|SES_2|SCO_2|CD4_1|DRUG_0|MET_NA|APP_1|RES_1|REC_0|VEN_1|CL_412|NAT_mex|2022-01-27",
        "ID_CEC-22-6684|ST_2|CODE_15057|SX_M|RISK_3|AGE_44|SES_2|SCO_2|CD4_2|DRUG_0|MET_NA|APP_0|RES_1|REC_1|VEN_1|CL_412|NAT_mex|2022-03-04"
      ],
      "attributes":[
        "BULK"
      ]
    },
    {
      "source":961,
      "target":965,
      "directed":false,
      "length":0.0038813,
      "support":0.0,
      "removed":false,
      "sequences":[
        "ID_CEC-22-6280|ST_1|CODE_09004|SX_M|RISK_2|AGE_24|SES_2|SCO_2|CD4_1|DRUG_0|MET_NA|APP_1|RES_1|REC_0|VEN_1|CL_412|NAT_mex|2022-01-27",
        "ID_CEC-22-8082|ST_2|CODE_15037|SX_M|RISK_3|AGE_30|SES_1|SCO_2|CD4_1|DRUG_0|MET_NA|APP_1|RES_1|REC_0|VEN_1|CL_412|NAT_mex|2022-06-27"
      ],
      "attributes":[
        "BULK"
      ]
    },
    {
      "source":961,
      "target":966,
      "directed":false,
      "length":0.00281989,
      "support":0.0,
      "removed":false,
      "sequences":[
        "ID_CEC-22-6280|ST_1|CODE_09004|SX_M|RISK_2|AGE_24|SES_2|SCO_2|CD4_1|DRUG_0|MET_NA|APP_1|RES_1|REC_0|VEN_1|CL_412|NAT_mex|2022-01-27",
        "ID_CEC-22-8253|ST_2|CODE_15081|SX_M|RISK_3|AGE_37|SES_1|SCO_2|CD4_1|DRUG_1|MET_NA|APP_0|RES_1|REC_0|VEN_0|CL_412|NAT_mex|2022-07-08"
      ],
      "attributes":[
        "BULK"
      ]
    },
    {
      "source":3228,
      "target":3229,
      "directed":false,
      "length":0.00849717,
      "support":0.0,
      "removed":false,
      "sequences":[
        "ID_CEC-22-6283|ST_2|CODE_15070|SX_M|RISK_3|AGE_29|SES_2|SCO_3|CD4_1|DRUG_1|MET_NA|APP_1|RES_1|REC_0|VEN_1|CL_815|NAT_mex|2022-01-28",
        "ID_CEC-22-9746|ST_1|CODE_09011|SX_M|RISK_3|AGE_24|SES_1|SCO_3|CD4_NA|DRUG_1|MET_NA|APP_0|RES_1|REC_0|VEN_1|CL_815|NAT_mex|2022-12-02"
      ],
      "attributes":[
        "BULK"
      ]
    },
    {
      "source":765,
      "target":766,
      "directed":false,
      "length":0.00885479,
      "support":0.0,
      "removed":false,
      "sequences":[
        "ID_CEC-22-6288|ST_1|CODE_09012|SX_M|RISK_3|AGE_34|SES_1|SCO_2|CD4_2|DRUG_1|MET_NA|APP_1|RES_1|REC_1|VEN_1|CL_99|NAT_mex|2022-01-28",
        "ID_CEC-22-7487|ST_1|CODE_09010|SX_M|RISK_3|AGE_22|SES_1|SCO_2|CD4_2|DRUG_1|MET_NA|APP_1|RES_1|REC_0|VEN_0|CL_99|NAT_mex|2022-05-12"
      ],
      "attributes":[
        "BULK"
      ]
    },
    {
      "source":765,
      "target":767,
      "directed":false,
      "length":0.00281939,
      "support":0.0,
      "removed":false,
      "sequences":[
        "ID_CEC-22-6288|ST_1|CODE_09012|SX_M|RISK_3|AGE_34|SES_1|SCO_2|CD4_2|DRUG_1|MET_NA|APP_1|RES_1|REC_1|VEN_1|CL_99|NAT_mex|2022-01-28",
        "ID_CEC-22-9785|ST_1|CODE_09010|SX_M|RISK_3|AGE_28|SES_2|SCO_2|CD4_1|DRUG_1|MET_NA|APP_1|RES_1|REC_0|VEN_0|CL_99|NAT_mex|2022-12-07"
      ],
      "attributes":[
        "BULK"
      ]
    },
    {
      "source":3230,
      "target":3231,
      "directed":false,
      "length":0.0102816,
      "support":0.0,
      "removed":false,
      "sequences":[
        "ID_CEC-22-6289|ST_1|CODE_07106|SX_M|RISK_3|AGE_27|SES_1|SCO_2|CD4_1|DRUG_0|MET_NA|APP_0|RES_1|REC_0|VEN_0|CL_1162|NAT_mex|2022-01-28",
        "ID_CEC-22-6290|ST_1|CODE_07106|SX_M|RISK_3|AGE_37|SES_1|SCO_2|CD4_1|DRUG_0|MET_NA|APP_0|RES_1|REC_0|VEN_0|CL_1162|NAT_mex|2022-01-28"
      ],
      "attributes":[
        "BULK"
      ]
    },
    {
      "source":755,
      "target":756,
      "directed":false,
      "length":0.00423669,
      "support":0.0,
      "removed":false,
      "sequences":[
        "ID_CEC-22-6291|ST_1|CODE_09003|SX_M|RISK_3|AGE_19|SES_1|SCO_2|CD4_1|DRUG_0|MET_NA|APP_1|RES_1|REC_0|VEN_0|CL_126|NAT_mex|2022-01-28",
        "ID_CEC-22-7204|ST_1|CODE_09010|SX_M|RISK_3|AGE_37|SES_2|SCO_2|CD4_1|DRUG_1|MET_1|APP_1|RES_1|REC_0|VEN_1|CL_126|NAT_mex|2022-04-20"
      ],
      "attributes":[
        "BULK"
      ]
    },
    {
      "source":755,
      "target":757,
      "directed":false,
      "length":0.00743373,
      "support":0.0,
      "removed":false,
      "sequences":[
        "ID_CEC-22-6291|ST_1|CODE_09003|SX_M|RISK_3|AGE_19|SES_1|SCO_2|CD4_1|DRUG_0|MET_NA|APP_1|RES_1|REC_0|VEN_0|CL_126|NAT_mex|2022-01-28",
        "ID_CEC-22-7376|ST_1|CODE_09008|SX_M|RISK_3|AGE_27|SES_2|SCO_3|CD4_1|DRUG_1|MET_NA|APP_1|RES_1|REC_0|VEN_NA|CL_126|NAT_mex|2022-05-04"
      ],
      "attributes":[
        "BULK"
      ]
    },
    {
      "source":755,
      "target":758,
      "directed":false,
      "length":0.00815085,
      "support":0.0,
      "removed":false,
      "sequences":[
        "ID_CEC-22-6291|ST_1|CODE_09003|SX_M|RISK_3|AGE_19|SES_1|SCO_2|CD4_1|DRUG_0|MET_NA|APP_1|RES_1|REC_0|VEN_0|CL_126|NAT_mex|2022-01-28",
        "ID_CEC-22-9270|ST_1|CODE_09010|SX_M|RISK_3|AGE_22|SES_1|SCO_2|CD4_2|DRUG_0|MET_NA|APP_0|RES_1|REC_0|VEN_0|CL_126|NAT_mex|2022-10-11"
      ],
      "attributes":[
        "BULK"
      ]
    },
    {
      "source":544,
      "target":545,
      "directed":false,
      "length":0.00353197,
      "support":0.0,
      "removed":false,
      "sequences":[
        "ID_CEC-22-6296|ST_1|CODE_09016|SX_M|RISK_NA|AGE_28|SES_NA|SCO_NA|CD4_1|DRUG_NA|MET_NA|APP_NA|RES_1|REC_0|VEN_NA|CL_353|NAT_NA|2022-01-28",
        "ID_CEC-22-6325|ST_1|CODE_09015|SX_M|RISK_3|AGE_25|SES_2|SCO_2|CD4_1|DRUG_1|MET_NA|APP_0|RES_1|REC_0|VEN_0|CL_353|NAT_mex|2022-02-01"
      ],
      "attributes":[
        "BULK"
      ]
    },
    {
      "source":544,
      "target":547,
      "directed":false,
      "length":0.0106508,
      "support":0.0,
      "removed":false,
      "sequences":[
        "ID_CEC-22-6296|ST_1|CODE_09016|SX_M|RISK_NA|AGE_28|SES_NA|SCO_NA|CD4_1|DRUG_NA|MET_NA|APP_NA|RES_1|REC_0|VEN_NA|CL_353|NAT_NA|2022-01-28",
        "ID_CEC-22-7768|ST_1|CODE_09009|SX_M|RISK_3|AGE_33|SES_1|SCO_3|CD4_NA|DRUG_0|MET_NA|APP_1|RES_1|REC_0|VEN_0|CL_353|NAT_mex|2022-05-27"
      ],
      "attributes":[
        "BULK"
      ]
    },
    {
      "source":3232,
      "target":3233,
      "directed":false,
      "length":0.0135304,
      "support":0.0,
      "removed":false,
      "sequences":[
        "ID_CEC-22-6319|ST_1|CODE_09002|SX_M|RISK_NA|AGE_40|SES_NA|SCO_NA|CD4_1|DRUG_NA|MET_NA|APP_NA|RES_1|REC_0|VEN_NA|CL_1163|NAT_NA|2022-02-01",
        "ID_CEC-22-6334|ST_1|CODE_09002|SX_F|RISK_NA|AGE_41|SES_NA|SCO_NA|CD4_2|DRUG_NA|MET_NA|APP_NA|RES_1|REC_0|VEN_NA|CL_1163|NAT_NA|2022-02-01"
      ],
      "attributes":[
        "BULK"
      ]
    },
    {
      "source":1091,
      "target":1092,
      "directed":false,
      "length":0.0131673,
      "support":0.0,
      "removed":false,
      "sequences":[
        "ID_CEC-22-6324|ST_1|CODE_09008|SX_M|RISK_3|AGE_24|SES_2|SCO_2|CD4_1|DRUG_0|MET_NA|APP_0|RES_2|REC_0|VEN_1|CL_140|NAT_mex|2022-02-01",
        "ID_CEC-22-7244|ST_1|CODE_09010|SX_M|RISK_3|AGE_25|SES_1|SCO_3|CD4_1|DRUG_1|MET_NA|APP_1|RES_1|REC_0|VEN_1|CL_140|NAT_mex|2022-04-22"
      ],
      "attributes":[
        "BULK"
      ]
    },
    {
      "source":545,
      "target":548,
      "directed":false,
      "length":0.00850847,
      "support":0.0,
      "removed":false,
      "sequences":[
        "ID_CEC-22-6325|ST_1|CODE_09015|SX_M|RISK_3|AGE_25|SES_2|SCO_2|CD4_1|DRUG_1|MET_NA|APP_0|RES_1|REC_0|VEN_0|CL_353|NAT_mex|2022-02-01",
        "ID_CEC-22-8014|ST_1|CODE_09016|SX_M|RISK_3|AGE_33|SES_2|SCO_3|CD4_2|DRUG_1|MET_NA|APP_1|RES_1|REC_0|VEN_0|CL_353|NAT_mex|2022-06-20"
      ],
      "attributes":[
        "BULK"
      ]
    },
    {
      "source":3234,
      "target":3235,
      "directed":false,
      "length":0.0113634,
      "support":0.0,
      "removed":false,
      "sequences":[
        "ID_CEC-22-6326|ST_2|CODE_15122|SX_M|RISK_3|AGE_31|SES_2|SCO_2|CD4_3|DRUG_1|MET_NA|APP_1|RES_5|REC_0|VEN_0|CL_1164|NAT_mex|2022-02-01",
        "ID_CEC-22-8252|ST_1|CODE_09016|SX_M|RISK_3|AGE_41|SES_2|SCO_3|CD4_2|DRUG_1|MET_NA|APP_1|RES_5|REC_0|VEN_1|CL_1164|NAT_mex|2022-07-08"
      ],
      "attributes":[
        "BULK"
      ]
    },
    {
      "source":3236,
      "target":3237,
      "directed":false,
      "length":0.00141026,
      "support":0.0,
      "removed":false,
      "sequences":[
        "ID_CEC-22-6329|ST_1|CODE_09015|SX_M|RISK_3|AGE_28|SES_2|SCO_2|CD4_1|DRUG_1|MET_NA|APP_0|RES_2|REC_0|VEN_1|CL_1165|NAT_mex|2022-02-01",
        "ID_CEC-22-7072|ST_1|CODE_09008|SX_M|RISK_NA|AGE_19|SES_NA|SCO_NA|CD4_1|DRUG_NA|MET_NA|APP_NA|RES_2|REC_0|VEN_NA|CL_1165|NAT_NA|2022-04-05"
      ],
      "attributes":[
        "BULK"
      ]
    },
    {
      "source":3238,
      "target":3239,
      "directed":false,
      "length":0.000703787,
      "support":0.0,
      "removed":false,
      "sequences":[
        "ID_CEC-22-6331|ST_1|CODE_09015|SX_M|RISK_3|AGE_32|SES_2|SCO_3|CD4_2|DRUG_0|MET_NA|APP_0|RES_1|REC_0|VEN_0|CL_1166|NAT_mex|2022-02-01",
        "ID_CEC-22-6332|ST_1|CODE_09014|SX_M|RISK_3|AGE_35|SES_2|SCO_3|CD4_2|DRUG_0|MET_NA|APP_0|RES_1|REC_0|VEN_0|CL_1166|NAT_mex|2022-02-01"
      ],
      "attributes":[
        "BULK"
      ]
    },
    {
      "source":2138,
      "target":2139,
      "directed":false,
      "length":0.00636632,
      "support":0.0,
      "removed":false,
      "sequences":[
        "ID_CEC-22-6337|ST_1|CODE_09007|SX_M|RISK_3|AGE_27|SES_2|SCO_2|CD4_2|DRUG_1|MET_NA|APP_1|RES_1|REC_0|VEN_0|CL_80|NAT_mex|2022-02-01",
        "ID_CEC-22-7556|ST_1|CODE_09006|SX_M|RISK_3|AGE_23|SES_1|SCO_2|CD4_2|DRUG_1|MET_NA|APP_1|RES_1|REC_0|VEN_1|CL_80|NAT_mex|2022-05-17"
      ],
      "attributes":[
        "BULK"
      ]
    },
    {
      "source":1312,
      "target":1313,
      "directed":false,
      "length":0.00993382,
      "support":0.0,
      "removed":false,
      "sequences":[
        "ID_CEC-22-6343|ST_1|CODE_09014|SX_FT|RISK_4|AGE_24|SES_2|SCO_3|CD4_2|DRUG_1|MET_NA|APP_0|RES_2|REC_1|VEN_1|CL_450|NAT_mex|2022-02-03",
        "ID_CEC-22-7778|ST_1|CODE_09003|SX_M|RISK_3|AGE_26|SES_2|SCO_2|CD4_3|DRUG_0|MET_NA|APP_1|RES_2|REC_0|VEN_0|CL_450|NAT_mex|2022-06-01"
      ],
      "attributes":[
        "BULK"
      ]
    },
    {
      "source":1272,
      "target":1273,
      "directed":false,
      "length":0.00957343,
      "support":0.0,
      "removed":false,
      "sequences":[
        "ID_CEC-22-6346|ST_2|CODE_15104|SX_M|RISK_3|AGE_21|SES_2|SCO_2|CD4_1|DRUG_1|MET_NA|APP_1|RES_1|REC_0|VEN_NA|CL_423|NAT_mex|2022-02-03",
        "ID_CEC-22-7039|ST_2|CODE_15104|SX_M|RISK_3|AGE_27|SES_2|SCO_3|CD4_2|DRUG_1|MET_NA|APP_0|RES_1|REC_0|VEN_0|CL_423|NAT_mex|2022-04-01"
      ],
      "attributes":[
        "BULK"
      ]
    },
    {
      "source":1272,
      "target":1274,
      "directed":false,
      "length":0.0102986,
      "support":0.0,
      "removed":false,
      "sequences":[
        "ID_CEC-22-6346|ST_2|CODE_15104|SX_M|RISK_3|AGE_21|SES_2|SCO_2|CD4_1|DRUG_1|MET_NA|APP_1|RES_1|REC_0|VEN_NA|CL_423|NAT_mex|2022-02-03",
        "ID_CEC-22-7073|ST_2|CODE_15109|SX_M|RISK_3|AGE_28|SES_2|SCO_2|CD4_1|DRUG_1|MET_NA|APP_0|RES_1|REC_0|VEN_0|CL_423|NAT_mex|2022-04-05"
      ],
      "attributes":[
        "BULK"
      ]
    },
    {
      "source":448,
      "target":449,
      "directed":false,
      "length":0.000351837,
      "support":0.0,
      "removed":false,
      "sequences":[
        "ID_CEC-22-6348|ST_2|CODE_15112|SX_M|RISK_NA|AGE_36|SES_NA|SCO_NA|CD4_1|DRUG_NA|MET_NA|APP_NA|RES_1|REC_0|VEN_NA|CL_197|NAT_NA|2022-02-03",
        "ID_CEC-22-6955|ST_1|CODE_09015|SX_M|RISK_3|AGE_21|SES_1|SCO_3|CD4_2|DRUG_1|MET_NA|APP_1|RES_1|REC_0|VEN_1|CL_197|NAT_mex|2022-03-28"
      ],
      "attributes":[
        "BULK"
      ]
    },
    {
      "source":448,
      "target":450,
      "directed":false,
      "length":0.0103053,
      "support":0.0,
      "removed":false,
      "sequences":[
        "ID_CEC-22-6348|ST_2|CODE_15112|SX_M|RISK_NA|AGE_36|SES_NA|SCO_NA|CD4_1|DRUG_NA|MET_NA|APP_NA|RES_1|REC_0|VEN_NA|CL_197|NAT_NA|2022-02-03",
        "ID_CEC-22-8918|ST_1|CODE_09005|SX_M|RISK_2|AGE_23|SES_2|SCO_2|CD4_2|DRUG_0|MET_NA|APP_0|RES_1|REC_0|VEN_0|CL_197|NAT_mex|2022-09-08"
      ],
      "attributes":[
        "BULK"
      ]
    },
    {
      "source":448,
      "target":451,
      "directed":false,
      "length":0.00317475,
      "support":0.0,
      "removed":false,
      "sequences":[
        "ID_CEC-22-6348|ST_2|CODE_15112|SX_M|RISK_NA|AGE_36|SES_NA|SCO_NA|CD4_1|DRUG_NA|MET_NA|APP_NA|RES_1|REC_0|VEN_NA|CL_197|NAT_NA|2022-02-03",
        "ID_CEC-22-9136|ST_1|CODE_07106|SX_M|RISK_3|AGE_49|SES_2|SCO_2|CD4_2|DRUG_1|MET_NA|APP_0|RES_1|REC_0|VEN_0|CL_197|NAT_mex|2022-09-29"
      ],
      "attributes":[
        "BULK"
      ]
    },
    {
      "source":448,
      "target":452,
      "directed":false,
      "length":0.00814766,
      "support":0.0,
      "removed":false,
      "sequences":[
        "ID_CEC-22-6348|ST_2|CODE_15112|SX_M|RISK_NA|AGE_36|SES_NA|SCO_NA|CD4_1|DRUG_NA|MET_NA|APP_NA|RES_1|REC_0|VEN_NA|CL_197|NAT_NA|2022-02-03",
        "ID_CEC-22-9200|ST_1|CODE_07106|SX_M|RISK_3|AGE_25|SES_1|SCO_2|CD4_2|DRUG_1|MET_NA|APP_1|RES_4|REC_0|VEN_0|CL_197|NAT_mex|2022-10-04"
      ],
      "attributes":[
        "BULK"
      ]
    },
    {
      "source":448,
      "target":453,
      "directed":false,
      "length":0.0113994,
      "support":0.0,
      "removed":false,
      "sequences":[
        "ID_CEC-22-6348|ST_2|CODE_15112|SX_M|RISK_NA|AGE_36|SES_NA|SCO_NA|CD4_1|DRUG_NA|MET_NA|APP_NA|RES_1|REC_0|VEN_NA|CL_197|NAT_NA|2022-02-03",
        "ID_CEC-22-9249|ST_1|CODE_09007|SX_M|RISK_3|AGE_18|SES_2|SCO_2|CD4_3|DRUG_1|MET_NA|APP_1|RES_1|REC_1|VEN_1|CL_197|NAT_mex|2022-10-10"
      ],
      "attributes":[
        "BULK"
      ]
    },
    {
      "source":1978,
      "target":1979,
      "directed":false,
      "length":0.0128229,
      "support":0.0,
      "removed":false,
      "sequences":[
        "ID_CEC-22-6357|ST_2|CODE_15081|SX_M|RISK_3|AGE_29|SES_2|SCO_2|CD4_1|DRUG_0|MET_NA|APP_0|RES_2|REC_0|VEN_0|CL_374|NAT_mex|2022-02-02",
        "ID_CEC-22-8619|ST_1|CODE_09007|SX_M|RISK_3|AGE_61|SES_2|SCO_3|CD4_1|DRUG_1|MET_NA|APP_0|RES_1|REC_0|VEN_0|CL_NA|NAT_mex|2022-08-15"
      ],
      "attributes":[
        "BULK"
      ]
    },
    {
      "source":439,
      "target":440,
      "directed":false,
      "length":0.0117237,
      "support":0.0,
      "removed":false,
      "sequences":[
        "ID_CEC-22-6359|ST_2|CODE_15058|SX_M|RISK_3|AGE_32|SES_2|SCO_2|CD4_1|DRUG_1|MET_NA|APP_1|RES_1|REC_0|VEN_1|CL_395|NAT_mex|2022-02-02",
        "ID_CEC-22-6674|ST_1|CODE_09007|SX_M|RISK_3|AGE_28|SES_2|SCO_3|CD4_2|DRUG_1|MET_NA|APP_1|RES_1|REC_1|VEN_1|CL_395|NAT_mex|2022-03-03"
      ],
      "attributes":[
        "BULK"
      ]
    },
    {
      "source":439,
      "target":443,
      "directed":false,
      "length":0.00975113,
      "support":0.0,
      "removed":false,
      "sequences":[
        "ID_CEC-22-6359|ST_2|CODE_15058|SX_M|RISK_3|AGE_32|SES_2|SCO_2|CD4_1|DRUG_1|MET_NA|APP_1|RES_1|REC_0|VEN_1|CL_395|NAT_mex|2022-02-02",
        "ID_CEC-22-8295|ST_1|CODE_09003|SX_M|RISK_3|AGE_28|SES_2|SCO_2|CD4_2|DRUG_1|MET_NA|APP_1|RES_1|REC_0|VEN_1|CL_395|NAT_mex|2022-07-13"
      ],
      "attributes":[
        "BULK"
      ]
    },
    {
      "source":439,
      "target":435,
      "directed":false,
      "length":0.00424251,
      "support":0.0,
      "removed":false,
      "sequences":[
        "ID_CEC-22-6359|ST_2|CODE_15058|SX_M|RISK_3|AGE_32|SES_2|SCO_2|CD4_1|DRUG_1|MET_NA|APP_1|RES_1|REC_0|VEN_1|CL_395|NAT_mex|2022-02-02",
        "ID_CEC-22-8582|ST_1|CODE_09003|SX_M|RISK_3|AGE_46|SES_2|SCO_3|CD4_2|DRUG_0|MET_NA|APP_0|RES_1|REC_0|VEN_0|CL_395|NAT_mex|2022-08-11"
      ],
      "attributes":[
        "BULK"
      ]
    },
    {
      "source":439,
      "target":444,
      "directed":false,
      "length":0.0138873,
      "support":0.0,
      "removed":false,
      "sequences":[
        "ID_CEC-22-6359|ST_2|CODE_15058|SX_M|RISK_3|AGE_32|SES_2|SCO_2|CD4_1|DRUG_1|MET_NA|APP_1|RES_1|REC_0|VEN_1|CL_395|NAT_mex|2022-02-02",
        "ID_CEC-22-9431|ST_1|CODE_09006|SX_M|RISK_NA|AGE_21|SES_NA|SCO_NA|CD4_1|DRUG_NA|MET_NA|APP_NA|RES_1|REC_0|VEN_NA|CL_395|NAT_NA|2022-10-27"
      ],
      "attributes":[
        "BULK"
      ]
    },
    {
      "source":2105,
      "target":2106,
      "directed":false,
      "length":0.0115568,
      "support":0.0,
      "removed":false,
      "sequences":[
        "ID_CEC-22-6361|ST_2|CODE_15104|SX_M|RISK_3|AGE_26|SES_2|SCO_2|CD4_2|DRUG_1|MET_NA|APP_1|RES_3|REC_0|VEN_0|CL_620|NAT_mex|2022-02-02",
        "ID_CEC-22-6953|ST_1|CODE_09003|SX_M|RISK_3|AGE_27|SES_2|SCO_3|CD4_1|DRUG_0|MET_NA|APP_1|RES_3|REC_0|VEN_1|CL_620|NAT_mex|2022-03-28"
      ],
      "attributes":[
        "BULK"
      ]
    },
    {
      "source":1341,
      "target":1342,
      "directed":false,
      "length":0.013143,
      "support":0.0,
      "removed":false,
      "sequences":[
        "ID_CEC-22-6370|ST_1|CODE_09002|SX_M|RISK_3|AGE_29|SES_2|SCO_2|CD4_2|DRUG_1|MET_NA|APP_0|RES_1|REC_0|VEN_0|CL_690|NAT_mex|2022-02-04",
        "ID_CEC-22-8122|ST_2|CODE_15036|SX_M|RISK_3|AGE_21|SES_2|SCO_2|CD4_2|DRUG_1|MET_NA|APP_1|RES_1|REC_0|VEN_0|CL_690|NAT_mex|2022-06-29"
      ],
      "attributes":[
        "BULK"
      ]
    },
    {
      "source":1341,
      "target":1343,
      "directed":false,
      "length":0.0130738,
      "support":0.0,
      "removed":false,
      "sequences":[
        "ID_CEC-22-6370|ST_1|CODE_09002|SX_M|RISK_3|AGE_29|SES_2|SCO_2|CD4_2|DRUG_1|MET_NA|APP_0|RES_1|REC_0|VEN_0|CL_690|NAT_mex|2022-02-04",
        "ID_CEC-22-8691|ST_1|CODE_09006|SX_M|RISK_3|AGE_29|SES_2|SCO_3|CD4_1|DRUG_0|MET_NA|APP_0|RES_1|REC_0|VEN_0|CL_690|NAT_mex|2022-08-22"
      ],
      "attributes":[
        "BULK"
      ]
    },
    {
      "source":1341,
      "target":1344,
      "directed":false,
      "length":0.0138999,
      "support":0.0,
      "removed":false,
      "sequences":[
        "ID_CEC-22-6370|ST_1|CODE_09002|SX_M|RISK_3|AGE_29|SES_2|SCO_2|CD4_2|DRUG_1|MET_NA|APP_0|RES_1|REC_0|VEN_0|CL_690|NAT_mex|2022-02-04",
        "ID_CEC-22-9169|ST_2|CODE_15104|SX_M|RISK_3|AGE_22|SES_2|SCO_2|CD4_2|DRUG_1|MET_NA|APP_1|RES_1|REC_1|VEN_0|CL_690|NAT_mex|2022-10-03"
      ],
      "attributes":[
        "BULK"
      ]
    },
    {
      "source":992,
      "target":993,
      "directed":false,
      "length":0.00211574,
      "support":0.0,
      "removed":false,
      "sequences":[
        "ID_CEC-22-6372|ST_1|CODE_09003|SX_M|RISK_3|AGE_27|SES_2|SCO_2|CD4_2|DRUG_0|MET_NA|APP_0|RES_2|REC_0|VEN_0|CL_404|NAT_mex|2022-02-04",
        "ID_CEC-22-6531|ST_1|CODE_09007|SX_M|RISK_3|AGE_26|SES_1|SCO_2|CD4_1|DRUG_1|MET_NA|APP_1|RES_2|REC_0|VEN_1|CL_404|NAT_mex|2022-02-18"
      ],
      "attributes":[
        "BULK"
      ]
    },
    {
      "source":992,
      "target":994,
      "directed":false,
      "length":0.0085111,
      "support":0.0,
      "removed":false,
      "sequences":[
        "ID_CEC-22-6372|ST_1|CODE_09003|SX_M|RISK_3|AGE_27|SES_2|SCO_2|CD4_2|DRUG_0|MET_NA|APP_0|RES_2|REC_0|VEN_0|CL_404|NAT_mex|2022-02-04",
        "ID_CEC-22-6886|ST_1|CODE_09012|SX_M|RISK_3|AGE_39|SES_1|SCO_2|CD4_1|DRUG_1|MET_NA|APP_0|RES_2|REC_0|VEN_0|CL_NA|NAT_mex|2022-03-23"
      ],
      "attributes":[
        "BULK"
      ]
    },
    {
      "source":1776,
      "target":1778,
      "directed":false,
      "length":0.00779795,
      "support":0.0,
      "removed":false,
      "sequences":[
        "ID_CEC-22-6373|ST_1|CODE_07106|SX_F|RISK_4|AGE_44|SES_2|SCO_2|CD4_2|DRUG_0|MET_NA|APP_1|RES_1|REC_0|VEN_1|CL_691|NAT_mex|2022-02-04",
        "ID_CEC-22-7667|ST_1|CODE_09007|SX_M|RISK_NA|AGE_48|SES_1|SCO_1|CD4_2|DRUG_1|MET_0|APP_0|RES_1|REC_1|VEN_0|CL_691|NAT_mex|2022-05-23"
      ],
      "attributes":[
        "BULK"
      ]
    },
    {
      "source":1776,
      "target":1777,
      "directed":false,
      "length":0.00778861,
      "support":0.0,
      "removed":false,
      "sequences":[
        "ID_CEC-22-6373|ST_1|CODE_07106|SX_F|RISK_4|AGE_44|SES_2|SCO_2|CD4_2|DRUG_0|MET_NA|APP_1|RES_1|REC_0|VEN_1|CL_691|NAT_mex|2022-02-04",
        "ID_CEC-22-7967|ST_2|CODE_15033|SX_F|RISK_NA|AGE_36|SES_NA|SCO_NA|CD4_2|DRUG_NA|MET_NA|APP_NA|RES_1|REC_0|VEN_NA|CL_691|NAT_NA|2022-06-15"
      ],
      "attributes":[
        "BULK"
      ]
    },
    {
      "source":1776,
      "target":1779,
      "directed":false,
      "length":0.0117244,
      "support":0.0,
      "removed":false,
      "sequences":[
        "ID_CEC-22-6373|ST_1|CODE_07106|SX_F|RISK_4|AGE_44|SES_2|SCO_2|CD4_2|DRUG_0|MET_NA|APP_1|RES_1|REC_0|VEN_1|CL_691|NAT_mex|2022-02-04",
        "ID_CEC-22-9806|ST_1|CODE_09007|SX_M|RISK_NA|AGE_40|SES_NA|SCO_NA|CD4_1|DRUG_NA|MET_NA|APP_NA|RES_1|REC_0|VEN_NA|CL_691|NAT_NA|2022-12-08"
      ],
      "attributes":[
        "BULK"
      ]
    },
    {
      "source":565,
      "target":564,
      "directed":false,
      "length":0.012082,
      "support":0.0,
      "removed":false,
      "sequences":[
        "ID_CEC-22-6379|ST_1|CODE_07106|SX_M|RISK_3|AGE_32|SES_2|SCO_3|CD4_1|DRUG_0|MET_NA|APP_1|RES_1|REC_0|VEN_0|CL_134|NAT_mex|2022-02-08",
        "ID_CEC-22-7896|ST_1|CODE_09006|SX_M|RISK_3|AGE_41|SES_2|SCO_2|CD4_2|DRUG_1|MET_NA|APP_1|RES_1|REC_0|VEN_1|CL_134|NAT_mex|2022-06-09"
      ],
      "attributes":[
        "BULK"
      ]
    },
    {
      "source":1469,
      "target":1470,
      "directed":false,
      "length":0.0128218,
      "support":0.0,
      "removed":false,
      "sequences":[
        "ID_CEC-22-6381|ST_2|CODE_15031|SX_F|RISK_1|AGE_46|SES_1|SCO_1|CD4_1|DRUG_0|MET_NA|APP_0|RES_1|REC_0|VEN_0|CL_414|NAT_mex|2022-02-08",
        "ID_CEC-22-6583|ST_1|CODE_09002|SX_M|RISK_3|AGE_36|SES_2|SCO_2|CD4_2|DRUG_1|MET_NA|APP_1|RES_1|REC_0|VEN_0|CL_414|NAT_mex|2022-02-23"
      ],
      "attributes":[
        "BULK"
      ]
    },
    {
      "source":1737,
      "target":1738,
      "directed":false,
      "length":0.00282409,
      "support":0.0,
      "removed":false,
      "sequences":[
        "ID_CEC-22-6388|ST_2|CODE_15081|SX_M|RISK_3|AGE_22|SES_2|SCO_2|CD4_2|DRUG_0|MET_NA|APP_1|RES_1|REC_0|VEN_0|CL_577|NAT_mex|2022-02-08",
        "ID_CEC-22-7066|ST_2|CODE_15033|SX_M|RISK_3|AGE_31|SES_1|SCO_3|CD4_1|DRUG_0|MET_NA|APP_0|RES_1|REC_0|VEN_0|CL_577|NAT_mex|2022-04-05"
      ],
      "attributes":[
        "BULK"
      ]
    },
    {
      "source":1737,
      "target":1739,
      "directed":false,
      "length":0.0135282,
      "support":0.0,
      "removed":false,
      "sequences":[
        "ID_CEC-22-6388|ST_2|CODE_15081|SX_M|RISK_3|AGE_22|SES_2|SCO_2|CD4_2|DRUG_0|MET_NA|APP_1|RES_1|REC_0|VEN_0|CL_577|NAT_mex|2022-02-08",
        "ID_CEC-22-7869|ST_1|CODE_09014|SX_M|RISK_3|AGE_30|SES_2|SCO_2|CD4_2|DRUG_1|MET_NA|APP_0|RES_1|REC_0|VEN_0|CL_NA|NAT_mex|2022-06-07"
      ],
      "attributes":[
        "BULK"
      ]
    },
    {
      "source":323,
      "target":324,
      "directed":false,
      "length":0.00246784,
      "support":0.0,
      "removed":false,
      "sequences":[
        "ID_CEC-22-6389|ST_2|CODE_15013|SX_M|RISK_3|AGE_22|SES_2|SCO_2|CD4_2|DRUG_1|MET_NA|APP_1|RES_1|REC_0|VEN_1|CL_17|NAT_mex|2022-02-08",
        "ID_CEC-22-6775|ST_2|CODE_15060|SX_M|RISK_3|AGE_29|SES_2|SCO_2|CD4_1|DRUG_0|MET_NA|APP_1|RES_1|REC_0|VEN_1|CL_17|NAT_mex|2022-03-11"
      ],
      "attributes":[
        "BULK"
      ]
    },
    {
      "source":323,
      "target":326,
      "directed":false,
      "length":0.00565694,
      "support":0.0,
      "removed":false,
      "sequences":[
        "ID_CEC-22-6389|ST_2|CODE_15013|SX_M|RISK_3|AGE_22|SES_2|SCO_2|CD4_2|DRUG_1|MET_NA|APP_1|RES_1|REC_0|VEN_1|CL_17|NAT_mex|2022-02-08",
        "ID_CEC-22-7366|ST_2|CODE_15033|SX_M|RISK_3|AGE_35|SES_1|SCO_3|CD4_2|DRUG_1|MET_NA|APP_1|RES_1|REC_0|VEN_0|CL_17|NAT_mex|2022-05-03"
      ],
      "attributes":[
        "BULK"
      ]
    },
    {
      "source":1228,
      "target":1229,
      "directed":false,
      "length":0.0120845,
      "support":0.0,
      "removed":false,
      "sequences":[
        "ID_CEC-22-6398|ST_1|CODE_09007|SX_M|RISK_3|AGE_31|SES_1|SCO_3|CD4_2|DRUG_1|MET_NA|APP_1|RES_1|REC_0|VEN_1|CL_31|NAT_mex|2022-02-08",
        "ID_CEC-22-9677|ST_1|CODE_09014|SX_M|RISK_NA|AGE_29|SES_NA|SCO_3|CD4_1|DRUG_NA|MET_NA|APP_NA|RES_1|REC_0|VEN_NA|CL_31|NAT_mex|2022-11-25"
      ],
      "attributes":[
        "BULK"
      ]
    },
    {
      "source":2141,
      "target":2142,
      "directed":false,
      "length":0.00282044,
      "support":0.0,
      "removed":false,
      "sequences":[
        "ID_CEC-22-6400|ST_1|CODE_09007|SX_M|RISK_3|AGE_24|SES_2|SCO_3|CD4_1|DRUG_0|MET_NA|APP_0|RES_1|REC_0|VEN_0|CL_633|NAT_mex|2022-02-09",
        "ID_CEC-22-7886|ST_1|CODE_09003|SX_M|RISK_3|AGE_48|SES_1|SCO_1|CD4_2|DRUG_0|MET_NA|APP_NA|RES_1|REC_0|VEN_NA|CL_633|NAT_mex|2022-06-09"
      ],
      "attributes":[
        "BULK"
      ]
    },
    {
      "source":928,
      "target":929,
      "directed":false,
      "length":0.0132261,
      "support":0.0,
      "removed":false,
      "sequences":[
        "ID_CEC-22-6401|ST_1|CODE_09007|SX_F|RISK_1|AGE_41|SES_NA|SCO_2|CD4_3|DRUG_NA|MET_NA|APP_NA|RES_1|REC_0|VEN_NA|CL_NA|NAT_mex|2022-02-08",
        "ID_CEC-22-6666|ST_2|CODE_15104|SX_M|RISK_3|AGE_33|SES_2|SCO_3|CD4_3|DRUG_0|MET_NA|APP_1|RES_1|REC_1|VEN_0|CL_46|NAT_mex|2022-03-03"
      ],
      "attributes":[
        "BULK"
      ]
    },
    {
      "source":165,
      "target":166,
      "directed":false,
      "length":0.0131552,
      "support":0.0,
      "removed":false,
      "sequences":[
        "ID_CEC-22-6404|ST_1|CODE_09003|SX_M|RISK_3|AGE_25|SES_2|SCO_2|CD4_2|DRUG_1|MET_NA|APP_1|RES_2|REC_0|VEN_1|CL_19|NAT_mex|2022-02-09",
        "ID_CEC-22-6620|ST_1|CODE_09008|SX_M|RISK_3|AGE_29|SES_2|SCO_3|CD4_1|DRUG_0|MET_NA|APP_1|RES_2|REC_0|VEN_0|CL_19|NAT_mex|2022-02-28"
      ],
      "attributes":[
        "BULK"
      ]
    },
    {
      "source":165,
      "target":168,
      "directed":false,
      "length":0.0124407,
      "support":0.0,
      "removed":false,
      "sequences":[
        "ID_CEC-22-6404|ST_1|CODE_09003|SX_M|RISK_3|AGE_25|SES_2|SCO_2|CD4_2|DRUG_1|MET_NA|APP_1|RES_2|REC_0|VEN_1|CL_19|NAT_mex|2022-02-09",
        "ID_CEC-22-7100|ST_1|CODE_09003|SX_M|RISK_3|AGE_34|SES_1|SCO_3|CD4_2|DRUG_1|MET_NA|APP_1|RES_2|REC_0|VEN_1|CL_19|NAT_mex|2022-04-07"
      ],
      "attributes":[
        "BULK"
      ]
    },
    {
      "source":165,
      "target":169,
      "directed":false,
      "length":0.0135183,
      "support":0.0,
      "removed":false,
      "sequences":[
        "ID_CEC-22-6404|ST_1|CODE_09003|SX_M|RISK_3|AGE_25|SES_2|SCO_2|CD4_2|DRUG_1|MET_NA|APP_1|RES_2|REC_0|VEN_1|CL_19|NAT_mex|2022-02-09",
        "ID_CEC-22-8195|ST_1|CODE_09003|SX_M|RISK_3|AGE_30|SES_1|SCO_2|CD4_2|DRUG_1|MET_NA|APP_0|RES_2|REC_0|VEN_0|CL_19|NAT_mex|2022-07-05"
      ],
      "attributes":[
        "BULK"
      ]
    },
    {
      "source":3240,
      "target":3241,
      "directed":false,
      "length":0.00459306,
      "support":0.0,
      "removed":false,
      "sequences":[
        "ID_CEC-22-6408|ST_1|CODE_09014|SX_M|RISK_3|AGE_39|SES_2|SCO_3|CD4_2|DRUG_1|MET_NA|APP_1|RES_1|REC_0|VEN_1|CL_527|NAT_mex|2022-02-09",
        "ID_CEC-22-7884|ST_1|CODE_07106|SX_M|RISK_3|AGE_31|SES_2|SCO_2|CD4_2|DRUG_1|MET_NA|APP_1|RES_1|REC_0|VEN_1|CL_527|NAT_mex|2022-06-08"
      ],
      "attributes":[
        "BULK"
      ]
    },
    {
      "source":1757,
      "target":1758,
      "directed":false,
      "length":0.00105792,
      "support":0.0,
      "removed":false,
      "sequences":[
        "ID_CEC-22-6412|ST_2|CODE_15122|SX_M|RISK_3|AGE_23|SES_2|SCO_2|CD4_2|DRUG_1|MET_NA|APP_1|RES_1|REC_1|VEN_1|CL_679|NAT_mex|2022-02-09",
        "ID_CEC-22-6566|ST_1|CODE_09007|SX_M|RISK_3|AGE_22|SES_2|SCO_2|CD4_2|DRUG_1|MET_NA|APP_1|RES_1|REC_1|VEN_1|CL_679|NAT_mex|2022-02-21"
      ],
      "attributes":[
        "BULK"
      ]
    },
    {
      "source":1757,
      "target":1759,
      "directed":false,
      "length":0.00105752,
      "support":0.0,
      "removed":false,
      "sequences":[
        "ID_CEC-22-6412|ST_2|CODE_15122|SX_M|RISK_3|AGE_23|SES_2|SCO_2|CD4_2|DRUG_1|MET_NA|APP_1|RES_1|REC_1|VEN_1|CL_679|NAT_mex|2022-02-09",
        "ID_CEC-22-9641|ST_1|CODE_09007|SX_M|RISK_3|AGE_20|SES_2|SCO_2|CD4_1|DRUG_0|MET_NA|APP_1|RES_1|REC_0|VEN_0|CL_679|NAT_mex|2022-11-22"
      ],
      "attributes":[
        "BULK"
      ]
    },
    {
      "source":2288,
      "target":2289,
      "directed":false,
      "length":0.00070453,
      "support":0.0,
      "removed":false,
      "sequences":[
        "ID_CEC-22-6416|ST_1|CODE_09008|SX_M|RISK_2|AGE_34|SES_2|SCO_3|CD4_2|DRUG_1|MET_NA|APP_1|RES_1|REC_0|VEN_1|CL_684|NAT_mex|2022-02-09",
        "ID_CEC-22-6692|ST_1|CODE_09003|SX_F|RISK_1|AGE_24|SES_2|SCO_2|CD4_1|DRUG_1|MET_NA|APP_0|RES_1|REC_0|VEN_0|CL_684|NAT_mex|2022-03-04"
      ],
      "attributes":[
        "BULK"
      ]
    },
    {
      "source":2250,
      "target":2249,
      "directed":false,
      "length":0.00459889,
      "support":0.0,
      "removed":false,
      "sequences":[
        "ID_CEC-22-6418|ST_1|CODE_09005|SX_M|RISK_3|AGE_28|SES_1|SCO_3|CD4_1|DRUG_1|MET_NA|APP_1|RES_1|REC_0|VEN_0|CL_1168|NAT_mex|2022-02-10",
        "ID_CEC-22-6961|ST_1|CODE_09015|SX_M|RISK_3|AGE_31|SES_2|SCO_2|CD4_1|DRUG_1|MET_NA|APP_1|RES_1|REC_0|VEN_1|CL_1168|NAT_mex|2022-03-28"
      ],
      "attributes":[
        "BULK"
      ]
    },
    {
      "source":781,
      "target":782,
      "directed":false,
      "length":0.000351833,
      "support":0.0,
      "removed":false,
      "sequences":[
        "ID_CEC-22-6422|ST_2|CODE_15109|SX_M|RISK_3|AGE_26|SES_2|SCO_3|CD4_1|DRUG_1|MET_NA|APP_1|RES_1|REC_0|VEN_0|CL_164|NAT_mex|2022-02-10",
        "ID_CEC-22-6740|ST_2|CODE_15109|SX_M|RISK_3|AGE_20|SES_2|SCO_2|CD4_2|DRUG_0|MET_NA|APP_1|RES_1|REC_0|VEN_0|CL_164|NAT_mex|2022-03-10"
      ],
      "attributes":[
        "BULK"
      ]
    },
    {
      "source":781,
      "target":779,
      "directed":false,
      "length":0.0124612,
      "support":0.0,
      "removed":false,
      "sequences":[
        "ID_CEC-22-6422|ST_2|CODE_15109|SX_M|RISK_3|AGE_26|SES_2|SCO_3|CD4_1|DRUG_1|MET_NA|APP_1|RES_1|REC_0|VEN_0|CL_164|NAT_mex|2022-02-10",
        "ID_CEC-22-9244|ST_1|CODE_09015|SX_M|RISK_3|AGE_27|SES_2|SCO_1|CD4_2|DRUG_0|MET_NA|APP_1|RES_1|REC_0|VEN_0|CL_164|NAT_mex|2022-10-07"
      ],
      "attributes":[
        "BULK"
      ]
    },
    {
      "source":197,
      "target":202,
      "directed":false,
      "length":0.00532841,
      "support":0.0,
      "removed":false,
      "sequences":[
        "ID_CEC-22-6438|ST_2|CODE_15033|SX_M|RISK_3|AGE_20|SES_2|SCO_2|CD4_1|DRUG_1|MET_NA|APP_1|RES_1|REC_0|VEN_1|CL_194|NAT_mex|2022-02-09",
        "ID_CEC-22-8236|ST_2|CODE_15081|SX_M|RISK_NA|AGE_25|SES_NA|SCO_NA|CD4_2|DRUG_NA|MET_NA|APP_NA|RES_1|REC_0|VEN_NA|CL_194|NAT_NA|2022-07-07"
      ],
      "attributes":[
        "BULK"
      ]
    },
    {
      "source":1761,
      "target":1762,
      "directed":false,
      "length":0.00603614,
      "support":0.0,
      "removed":false,
      "sequences":[
        "ID_CEC-22-6466|ST_1|CODE_09015|SX_M|RISK_3|AGE_19|SES_1|SCO_2|CD4_2|DRUG_1|MET_NA|APP_1|RES_1|REC_0|VEN_1|CL_523|NAT_mex|2022-02-14",
        "ID_CEC-22-7874|ST_2|CODE_15109|SX_M|RISK_3|AGE_24|SES_2|SCO_2|CD4_1|DRUG_0|MET_NA|APP_0|RES_1|REC_0|VEN_0|CL_523|NAT_mex|2022-06-07"
      ],
      "attributes":[
        "BULK"
      ]
    },
    {
      "source":1761,
      "target":1763,
      "directed":false,
      "length":0.00496753,
      "support":0.0,
      "removed":false,
      "sequences":[
        "ID_CEC-22-6466|ST_1|CODE_09015|SX_M|RISK_3|AGE_19|SES_1|SCO_2|CD4_2|DRUG_1|MET_NA|APP_1|RES_1|REC_0|VEN_1|CL_523|NAT_mex|2022-02-14",
        "ID_CEC-22-8694|ST_2|CODE_15057|SX_M|RISK_3|AGE_21|SES_2|SCO_2|CD4_2|DRUG_0|MET_NA|APP_1|RES_1|REC_0|VEN_1|CL_523|NAT_mex|2022-08-22"
      ],
      "attributes":[
        "BULK"
      ]
    },
    {
      "source":3242,
      "target":3243,
      "directed":false,
      "length":0.00460759,
      "support":0.0,
      "removed":false,
      "sequences":[
        "ID_CEC-22-6473|ST_2|CODE_15060|SX_M|RISK_3|AGE_22|SES_1|SCO_2|CD4_2|DRUG_1|MET_NA|APP_1|RES_1|REC_1|VEN_1|CL_1171|NAT_mex|2022-02-15",
        "ID_CEC-22-7587|ST_2|CODE_15013|SX_M|RISK_2|AGE_47|SES_1|SCO_2|CD4_1|DRUG_0|MET_NA|APP_0|RES_1|REC_0|VEN_0|CL_1171|NAT_mex|2022-05-19"
      ],
      "attributes":[
        "BULK"
      ]
    },
    {
      "source":837,
      "target":838,
      "directed":false,
      "length":0.0132357,
      "support":0.0,
      "removed":false,
      "sequences":[
        "ID_CEC-22-6487|ST_1|CODE_09007|SX_M|RISK_3|AGE_25|SES_2|SCO_2|CD4_3|DRUG_0|MET_NA|APP_1|RES_1|REC_0|VEN_0|CL_NA|NAT_mex|2022-02-16",
        "ID_CEC-22-8211|ST_1|CODE_09007|SX_M|RISK_3|AGE_41|SES_2|SCO_2|CD4_2|DRUG_1|MET_NA|APP_0|RES_1|REC_0|VEN_0|CL_74|NAT_mex|2022-07-06"
      ],
      "attributes":[
        "BULK"
      ]
    },
    {
      "source":785,
      "target":786,
      "directed":false,
      "length":0.0121324,
      "support":0.0,
      "removed":false,
      "sequences":[
        "ID_CEC-22-6490|ST_2|CODE_15031|SX_M|RISK_3|AGE_24|SES_2|SCO_3|CD4_2|DRUG_1|MET_NA|APP_1|RES_1|REC_0|VEN_0|CL_430|NAT_mex|2022-02-16",
        "ID_CEC-22-6552|ST_1|CODE_07106|SX_M|RISK_3|AGE_27|SES_2|SCO_2|CD4_2|DRUG_1|MET_NA|APP_1|RES_1|REC_1|VEN_0|CL_430|NAT_mex|2022-02-21"
      ],
      "attributes":[
        "BULK"
      ]
    },
    {
      "source":785,
      "target":788,
      "directed":false,
      "length":0.00247767,
      "support":0.0,
      "removed":false,
      "sequences":[
        "ID_CEC-22-6490|ST_2|CODE_15031|SX_M|RISK_3|AGE_24|SES_2|SCO_3|CD4_2|DRUG_1|MET_NA|APP_1|RES_1|REC_0|VEN_0|CL_430|NAT_mex|2022-02-16",
        "ID_CEC-22-8968|ST_2|CODE_15029|SX_M|RISK_3|AGE_23|SES_1|SCO_2|CD4_2|DRUG_1|MET_NA|APP_0|RES_1|REC_0|VEN_0|CL_430|NAT_mex|2022-09-13"
      ],
      "attributes":[
        "BULK"
      ]
    },
    {
      "source":785,
      "target":789,
      "directed":false,
      "length":0.00425526,
      "support":0.0,
      "removed":false,
      "sequences":[
        "ID_CEC-22-6490|ST_2|CODE_15031|SX_M|RISK_3|AGE_24|SES_2|SCO_3|CD4_2|DRUG_1|MET_NA|APP_1|RES_1|REC_0|VEN_0|CL_430|NAT_mex|2022-02-16",
        "ID_CEC-22-9116|ST_1|CODE_09006|SX_M|RISK_3|AGE_35|SES_2|SCO_3|CD4_1|DRUG_NA|MET_NA|APP_0|RES_1|REC_0|VEN_0|CL_430|NAT_mex|2022-09-28"
      ],
      "attributes":[
        "BULK"
      ]
    },
    {
      "source":785,
      "target":790,
      "directed":false,
      "length":0.0110471,
      "support":0.0,
      "removed":false,
      "sequences":[
        "ID_CEC-22-6490|ST_2|CODE_15031|SX_M|RISK_3|AGE_24|SES_2|SCO_3|CD4_2|DRUG_1|MET_NA|APP_1|RES_1|REC_0|VEN_0|CL_430|NAT_mex|2022-02-16",
        "ID_CEC-22-9214|ST_2|CODE_15099|SX_M|RISK_3|AGE_21|SES_2|SCO_1|CD4_2|DRUG_1|MET_NA|APP_0|RES_1|REC_0|VEN_0|CL_430|NAT_mex|2022-10-05"
      ],
      "attributes":[
        "BULK"
      ]
    },
    {
      "source":785,
      "target":791,
      "directed":false,
      "length":0.0119494,
      "support":0.0,
      "removed":false,
      "sequences":[
        "ID_CEC-22-6490|ST_2|CODE_15031|SX_M|RISK_3|AGE_24|SES_2|SCO_3|CD4_2|DRUG_1|MET_NA|APP_1|RES_1|REC_0|VEN_0|CL_430|NAT_mex|2022-02-16",
        "ID_CEC-22-9649|ST_2|CODE_15031|SX_M|RISK_3|AGE_23|SES_2|SCO_2|CD4_1|DRUG_0|MET_NA|APP_1|RES_1|REC_0|VEN_0|CL_430|NAT_mex|2022-11-23"
      ],
      "attributes":[
        "BULK"
      ]
    },
    {
      "source":2210,
      "target":2211,
      "directed":false,
      "length":0.0092739,
      "support":0.0,
      "removed":false,
      "sequences":[
        "ID_CEC-22-6493|ST_2|CODE_15058|SX_F|RISK_1|AGE_39|SES_1|SCO_1|CD4_1|DRUG_0|MET_NA|APP_0|RES_1|REC_0|VEN_1|CL_477|NAT_mex|2022-02-16",
        "ID_CEC-22-8064|ST_2|CODE_15033|SX_F|RISK_NA|AGE_71|SES_NA|SCO_NA|CD4_2|DRUG_NA|MET_NA|APP_NA|RES_1|REC_0|VEN_NA|CL_477|NAT_NA|2022-06-24"
      ],
      "attributes":[
        "BULK"
      ]
    },
    {
      "source":3244,
      "target":3245,
      "directed":false,
      "length":0.0031753,
      "support":0.0,
      "removed":false,
      "sequences":[
        "ID_CEC-22-6504|ST_2|CODE_15020|SX_M|RISK_3|AGE_33|SES_2|SCO_3|CD4_1|DRUG_1|MET_NA|APP_0|RES_1|REC_0|VEN_0|CL_89|NAT_mex|2022-02-17",
        "ID_CEC-22-6505|ST_2|CODE_15020|SX_M|RISK_3|AGE_31|SES_2|SCO_2|CD4_1|DRUG_1|MET_NA|APP_0|RES_1|REC_0|VEN_1|CL_89|NAT_mex|2022-02-17"
      ],
      "attributes":[
        "BULK"
      ]
    },
    {
      "source":962,
      "target":963,
      "directed":false,
      "length":0.00814896,
      "support":0.0,
      "removed":false,
      "sequences":[
        "ID_CEC-22-6519|ST_1|CODE_09015|SX_M|RISK_3|AGE_31|SES_1|SCO_2|CD4_1|DRUG_0|MET_NA|APP_1|RES_1|REC_0|VEN_1|CL_412|NAT_mex|2022-02-18",
        "ID_CEC-22-6670|ST_2|CODE_15058|SX_M|RISK_NA|AGE_23|SES_NA|SCO_NA|CD4_1|DRUG_NA|MET_NA|APP_NA|RES_1|REC_0|VEN_NA|CL_412|NAT_NA|2022-03-03"
      ],
      "attributes":[
        "BULK"
      ]
    },
    {
      "source":962,
      "target":964,
      "directed":false,
      "length":0.00530022,
      "support":0.0,
      "removed":false,
      "sequences":[
        "ID_CEC-22-6519|ST_1|CODE_09015|SX_M|RISK_3|AGE_31|SES_1|SCO_2|CD4_1|DRUG_0|MET_NA|APP_1|RES_1|REC_0|VEN_1|CL_412|NAT_mex|2022-02-18",
        "ID_CEC-22-6684|ST_2|CODE_15057|SX_M|RISK_3|AGE_44|SES_2|SCO_2|CD4_2|DRUG_0|MET_NA|APP_0|RES_1|REC_1|VEN_1|CL_412|NAT_mex|2022-03-04"
      ],
      "attributes":[
        "BULK"
      ]
    },
    {
      "source":962,
      "target":965,
      "directed":false,
      "length":0.00565448,
      "support":0.0,
      "removed":false,
      "sequences":[
        "ID_CEC-22-6519|ST_1|CODE_09015|SX_M|RISK_3|AGE_31|SES_1|SCO_2|CD4_1|DRUG_0|MET_NA|APP_1|RES_1|REC_0|VEN_1|CL_412|NAT_mex|2022-02-18",
        "ID_CEC-22-8082|ST_2|CODE_15037|SX_M|RISK_3|AGE_30|SES_1|SCO_2|CD4_1|DRUG_0|MET_NA|APP_1|RES_1|REC_0|VEN_1|CL_412|NAT_mex|2022-06-27"
      ],
      "attributes":[
        "BULK"
      ]
    },
    {
      "source":962,
      "target":966,
      "directed":false,
      "length":0.00458918,
      "support":0.0,
      "removed":false,
      "sequences":[
        "ID_CEC-22-6519|ST_1|CODE_09015|SX_M|RISK_3|AGE_31|SES_1|SCO_2|CD4_1|DRUG_0|MET_NA|APP_1|RES_1|REC_0|VEN_1|CL_412|NAT_mex|2022-02-18",
        "ID_CEC-22-8253|ST_2|CODE_15081|SX_M|RISK_3|AGE_37|SES_1|SCO_2|CD4_1|DRUG_1|MET_NA|APP_0|RES_1|REC_0|VEN_0|CL_412|NAT_mex|2022-07-08"
      ],
      "attributes":[
        "BULK"
      ]
    },
    {
      "source":993,
      "target":994,
      "directed":false,
      "length":0.00672367,
      "support":0.0,
      "removed":false,
      "sequences":[
        "ID_CEC-22-6531|ST_1|CODE_09007|SX_M|RISK_3|AGE_26|SES_1|SCO_2|CD4_1|DRUG_1|MET_NA|APP_1|RES_2|REC_0|VEN_1|CL_404|NAT_mex|2022-02-18",
        "ID_CEC-22-6886|ST_1|CODE_09012|SX_M|RISK_3|AGE_39|SES_1|SCO_2|CD4_1|DRUG_1|MET_NA|APP_0|RES_2|REC_0|VEN_0|CL_NA|NAT_mex|2022-03-23"
      ],
      "attributes":[
        "BULK"
      ]
    },
    {
      "source":426,
      "target":427,
      "directed":false,
      "length":0.0117459,
      "support":0.0,
      "removed":false,
      "sequences":[
        "ID_CEC-22-6536|ST_1|CODE_09014|SX_M|RISK_3|AGE_44|SES_2|SCO_2|CD4_1|DRUG_1|MET_NA|APP_1|RES_1|REC_0|VEN_1|CL_391|NAT_mex|2022-02-18",
        "ID_CEC-22-6748|ST_2|CODE_15033|SX_M|RISK_3|AGE_19|SES_2|SCO_2|CD4_2|DRUG_0|MET_NA|APP_1|RES_2|REC_1|VEN_0|CL_391|NAT_mex|2022-03-10"
      ],
      "attributes":[
        "BULK"
      ]
    },
    {
      "source":426,
      "target":428,
      "directed":false,
      "length":0.00317422,
      "support":0.0,
      "removed":false,
      "sequences":[
        "ID_CEC-22-6536|ST_1|CODE_09014|SX_M|RISK_3|AGE_44|SES_2|SCO_2|CD4_1|DRUG_1|MET_NA|APP_1|RES_1|REC_0|VEN_1|CL_391|NAT_mex|2022-02-18",
        "ID_CEC-22-7723|ST_2|CODE_15033|SX_M|RISK_3|AGE_19|SES_2|SCO_2|CD4_3|DRUG_0|MET_NA|APP_1|RES_1|REC_0|VEN_0|CL_391|NAT_mex|2022-05-30"
      ],
      "attributes":[
        "BULK"
      ]
    },
    {
      "source":426,
      "target":429,
      "directed":false,
      "length":0.0112783,
      "support":0.0,
      "removed":false,
      "sequences":[
        "ID_CEC-22-6536|ST_1|CODE_09014|SX_M|RISK_3|AGE_44|SES_2|SCO_2|CD4_1|DRUG_1|MET_NA|APP_1|RES_1|REC_0|VEN_1|CL_391|NAT_mex|2022-02-18",
        "ID_CEC-22-7904|ST_1|CODE_09005|SX_M|RISK_2|AGE_31|SES_2|SCO_2|CD4_1|DRUG_0|MET_NA|APP_1|RES_1|REC_0|VEN_1|CL_391|NAT_mex|2022-06-09"
      ],
      "attributes":[
        "BULK"
      ]
    },
    {
      "source":426,
      "target":430,
      "directed":false,
      "length":0.00352983,
      "support":0.0,
      "removed":false,
      "sequences":[
        "ID_CEC-22-6536|ST_1|CODE_09014|SX_M|RISK_3|AGE_44|SES_2|SCO_2|CD4_1|DRUG_1|MET_NA|APP_1|RES_1|REC_0|VEN_1|CL_391|NAT_mex|2022-02-18",
        "ID_CEC-22-8784|ST_1|CODE_09003|SX_M|RISK_3|AGE_31|SES_1|SCO_2|CD4_2|DRUG_NA|MET_NA|APP_1|RES_1|REC_0|VEN_1|CL_391|NAT_mex|2022-08-29"
      ],
      "attributes":[
        "BULK"
      ]
    },
    {
      "source":426,
      "target":431,
      "directed":false,
      "length":0.000704563,
      "support":0.0,
      "removed":false,
      "sequences":[
        "ID_CEC-22-6536|ST_1|CODE_09014|SX_M|RISK_3|AGE_44|SES_2|SCO_2|CD4_1|DRUG_1|MET_NA|APP_1|RES_1|REC_0|VEN_1|CL_391|NAT_mex|2022-02-18",
        "ID_CEC-22-9066|ST_1|CODE_09015|SX_M|RISK_3|AGE_30|SES_2|SCO_3|CD4_2|DRUG_0|MET_NA|APP_1|RES_1|REC_0|VEN_0|CL_391|NAT_mex|2022-09-23"
      ],
      "attributes":[
        "BULK"
      ]
    },
    {
      "source":3246,
      "target":3247,
      "directed":false,
      "length":0.0117193,
      "support":0.0,
      "removed":false,
      "sequences":[
        "ID_CEC-22-6550|ST_1|CODE_07106|SX_M|RISK_3|AGE_25|SES_2|SCO_2|CD4_2|DRUG_0|MET_NA|APP_1|RES_1|REC_0|VEN_0|CL_1290|NAT_mex|2022-02-21",
        "ID_CEC-22-9532|ST_2|CODE_15039|SX_M|RISK_3|AGE_42|SES_1|SCO_2|CD4_1|DRUG_1|MET_NA|APP_1|RES_1|REC_0|VEN_0|CL_1290|NAT_mex|2022-11-08"
      ],
      "attributes":[
        "BULK"
      ]
    },
    {
      "source":786,
      "target":787,
      "directed":false,
      "length":0.00600958,
      "support":0.0,
      "removed":false,
      "sequences":[
        "ID_CEC-22-6552|ST_1|CODE_07106|SX_M|RISK_3|AGE_27|SES_2|SCO_2|CD4_2|DRUG_1|MET_NA|APP_1|RES_1|REC_1|VEN_0|CL_430|NAT_mex|2022-02-21",
        "ID_CEC-22-8919|ST_2|CODE_15099|SX_M|RISK_3|AGE_30|SES_2|SCO_2|CD4_2|DRUG_1|MET_NA|APP_1|RES_1|REC_0|VEN_1|CL_430|NAT_mex|2022-09-08"
      ],
      "attributes":[
        "BULK"
      ]
    },
    {
      "source":786,
      "target":788,
      "directed":false,
      "length":0.0120778,
      "support":0.0,
      "removed":false,
      "sequences":[
        "ID_CEC-22-6552|ST_1|CODE_07106|SX_M|RISK_3|AGE_27|SES_2|SCO_2|CD4_2|DRUG_1|MET_NA|APP_1|RES_1|REC_1|VEN_0|CL_430|NAT_mex|2022-02-21",
        "ID_CEC-22-8968|ST_2|CODE_15029|SX_M|RISK_3|AGE_23|SES_1|SCO_2|CD4_2|DRUG_1|MET_NA|APP_0|RES_1|REC_0|VEN_0|CL_430|NAT_mex|2022-09-13"
      ],
      "attributes":[
        "BULK"
      ]
    },
    {
      "source":786,
      "target":790,
      "directed":false,
      "length":0.00176093,
      "support":0.0,
      "removed":false,
      "sequences":[
        "ID_CEC-22-6552|ST_1|CODE_07106|SX_M|RISK_3|AGE_27|SES_2|SCO_2|CD4_2|DRUG_1|MET_NA|APP_1|RES_1|REC_1|VEN_0|CL_430|NAT_mex|2022-02-21",
        "ID_CEC-22-9214|ST_2|CODE_15099|SX_M|RISK_3|AGE_21|SES_2|SCO_1|CD4_2|DRUG_1|MET_NA|APP_0|RES_1|REC_0|VEN_0|CL_430|NAT_mex|2022-10-05"
      ],
      "attributes":[
        "BULK"
      ]
    },
    {
      "source":786,
      "target":791,
      "directed":false,
      "length":0.0131575,
      "support":0.0,
      "removed":false,
      "sequences":[
        "ID_CEC-22-6552|ST_1|CODE_07106|SX_M|RISK_3|AGE_27|SES_2|SCO_2|CD4_2|DRUG_1|MET_NA|APP_1|RES_1|REC_1|VEN_0|CL_430|NAT_mex|2022-02-21",
        "ID_CEC-22-9649|ST_2|CODE_15031|SX_M|RISK_3|AGE_23|SES_2|SCO_2|CD4_1|DRUG_0|MET_NA|APP_1|RES_1|REC_0|VEN_0|CL_430|NAT_mex|2022-11-23"
      ],
      "attributes":[
        "BULK"
      ]
    },
    {
      "source":469,
      "target":471,
      "directed":false,
      "length":0.0127974,
      "support":0.0,
      "removed":false,
      "sequences":[
        "ID_CEC-22-6565|ST_1|CODE_09002|SX_M|RISK_3|AGE_26|SES_1|SCO_3|CD4_2|DRUG_1|MET_1|APP_1|RES_1|REC_1|VEN_1|CL_169|NAT_mex|2022-02-21",
        "ID_CEC-22-8640|ST_1|CODE_09007|SX_M|RISK_3|AGE_26|SES_1|SCO_2|CD4_2|DRUG_0|MET_NA|APP_1|RES_1|REC_1|VEN_1|CL_169|NAT_mex|2022-08-17"
      ],
      "attributes":[
        "BULK"
      ]
    },
    {
      "source":469,
      "target":472,
      "directed":false,
      "length":0.00529788,
      "support":0.0,
      "removed":false,
      "sequences":[
        "ID_CEC-22-6565|ST_1|CODE_09002|SX_M|RISK_3|AGE_26|SES_1|SCO_3|CD4_2|DRUG_1|MET_1|APP_1|RES_1|REC_1|VEN_1|CL_169|NAT_mex|2022-02-21",
        "ID_CEC-22-8916|ST_1|CODE_09005|SX_M|RISK_3|AGE_32|SES_2|SCO_3|CD4_2|DRUG_1|MET_NA|APP_0|RES_1|REC_0|VEN_0|CL_169|NAT_mex|2022-09-08"
      ],
      "attributes":[
        "BULK"
      ]
    },
    {
      "source":469,
      "target":473,
      "directed":false,
      "length":0.00778456,
      "support":0.0,
      "removed":false,
      "sequences":[
        "ID_CEC-22-6565|ST_1|CODE_09002|SX_M|RISK_3|AGE_26|SES_1|SCO_3|CD4_2|DRUG_1|MET_1|APP_1|RES_1|REC_1|VEN_1|CL_169|NAT_mex|2022-02-21",
        "ID_CEC-22-8920|ST_1|CODE_09005|SX_M|RISK_3|AGE_31|SES_1|SCO_3|CD4_1|DRUG_1|MET_NA|APP_0|RES_1|REC_0|VEN_0|CL_169|NAT_mex|2022-09-08"
      ],
      "attributes":[
        "BULK"
      ]
    },
    {
      "source":469,
      "target":474,
      "directed":false,
      "length":0.011356,
      "support":0.0,
      "removed":false,
      "sequences":[
        "ID_CEC-22-6565|ST_1|CODE_09002|SX_M|RISK_3|AGE_26|SES_1|SCO_3|CD4_2|DRUG_1|MET_1|APP_1|RES_1|REC_1|VEN_1|CL_169|NAT_mex|2022-02-21",
        "ID_CEC-22-9209|ST_1|CODE_09014|SX_M|RISK_3|AGE_35|SES_2|SCO_3|CD4_2|DRUG_0|MET_NA|APP_0|RES_1|REC_1|VEN_NA|CL_169|NAT_mex|2022-10-04"
      ],
      "attributes":[
        "BULK"
      ]
    },
    {
      "source":1758,
      "target":1759,
      "directed":false,
      "length":0.00211676,
      "support":0.0,
      "removed":false,
      "sequences":[
        "ID_CEC-22-6566|ST_1|CODE_09007|SX_M|RISK_3|AGE_22|SES_2|SCO_2|CD4_2|DRUG_1|MET_NA|APP_1|RES_1|REC_1|VEN_1|CL_679|NAT_mex|2022-02-21",
        "ID_CEC-22-9641|ST_1|CODE_09007|SX_M|RISK_3|AGE_20|SES_2|SCO_2|CD4_1|DRUG_0|MET_NA|APP_1|RES_1|REC_0|VEN_0|CL_679|NAT_mex|2022-11-22"
      ],
      "attributes":[
        "BULK"
      ]
    },
    {
      "source":1051,
      "target":1053,
      "directed":false,
      "length":0.00423827,
      "support":0.0,
      "removed":false,
      "sequences":[
        "ID_CEC-22-6574|ST_1|CODE_09007|SX_M|RISK_3|AGE_34|SES_2|SCO_2|CD4_1|DRUG_0|MET_NA|APP_0|RES_1|REC_0|VEN_0|CL_507|NAT_mex|2022-02-23",
        "ID_CEC-22-7554|ST_1|CODE_09007|SX_M|RISK_3|AGE_38|SES_1|SCO_2|CD4_1|DRUG_1|MET_NA|APP_1|RES_1|REC_0|VEN_NA|CL_507|NAT_mex|2022-05-17"
      ],
      "attributes":[
        "BULK"
      ]
    },
    {
      "source":1051,
      "target":1054,
      "directed":false,
      "length":0.00530213,
      "support":0.0,
      "removed":false,
      "sequences":[
        "ID_CEC-22-6574|ST_1|CODE_09007|SX_M|RISK_3|AGE_34|SES_2|SCO_2|CD4_1|DRUG_0|MET_NA|APP_0|RES_1|REC_0|VEN_0|CL_507|NAT_mex|2022-02-23",
        "ID_CEC-22-8829|ST_1|CODE_09016|SX_M|RISK_3|AGE_22|SES_2|SCO_3|CD4_1|DRUG_0|MET_NA|APP_1|RES_1|REC_0|VEN_0|CL_507|NAT_mex|2022-09-01"
      ],
      "attributes":[
        "BULK"
      ]
    },
    {
      "source":1051,
      "target":1056,
      "directed":false,
      "length":0.00778576,
      "support":0.0,
      "removed":false,
      "sequences":[
        "ID_CEC-22-6574|ST_1|CODE_09007|SX_M|RISK_3|AGE_34|SES_2|SCO_2|CD4_1|DRUG_0|MET_NA|APP_0|RES_1|REC_0|VEN_0|CL_507|NAT_mex|2022-02-23",
        "ID_CEC-22-9183|ST_1|CODE_09014|SX_M|RISK_3|AGE_31|SES_2|SCO_3|CD4_2|DRUG_0|MET_NA|APP_1|RES_1|REC_0|VEN_0|CL_507|NAT_mex|2022-10-03"
      ],
      "attributes":[
        "BULK"
      ]
    },
    {
      "source":1051,
      "target":1055,
      "directed":false,
      "length":0.0113636,
      "support":0.0,
      "removed":false,
      "sequences":[
        "ID_CEC-22-6574|ST_1|CODE_09007|SX_M|RISK_3|AGE_34|SES_2|SCO_2|CD4_1|DRUG_0|MET_NA|APP_0|RES_1|REC_0|VEN_0|CL_507|NAT_mex|2022-02-23",
        "ID_CEC-22-9731|ST_1|CODE_09006|SX_M|RISK_3|AGE_22|SES_1|SCO_2|CD4_2|DRUG_1|MET_NA|APP_0|RES_2|REC_0|VEN_0|CL_507|NAT_mex|2022-12-02"
      ],
      "attributes":[
        "BULK"
      ]
    },
    {
      "source":1049,
      "target":1050,
      "directed":false,
      "length":0.0028274,
      "support":0.0,
      "removed":false,
      "sequences":[
        "ID_CEC-22-6575|ST_2|CODE_15057|SX_M|RISK_3|AGE_22|SES_2|SCO_2|CD4_2|DRUG_1|MET_NA|APP_1|RES_1|REC_0|VEN_1|CL_36|NAT_mex|2022-02-23",
        "ID_CEC-22-6576|ST_2|CODE_15057|SX_M|RISK_3|AGE_22|SES_2|SCO_2|CD4_2|DRUG_1|MET_NA|APP_1|RES_1|REC_1|VEN_0|CL_36|NAT_mex|2022-02-23"
      ],
      "attributes":[
        "BULK"
      ]
    },
    {
      "source":2323,
      "target":2324,
      "directed":false,
      "length":0.000351834,
      "support":0.0,
      "removed":false,
      "sequences":[
        "ID_CEC-22-6578|ST_2|CODE_15057|SX_M|RISK_3|AGE_22|SES_1|SCO_2|CD4_2|DRUG_1|MET_NA|APP_0|RES_1|REC_0|VEN_0|CL_692|NAT_mex|2022-02-23",
        "ID_CEC-22-6579|ST_2|CODE_15057|SX_M|RISK_3|AGE_36|SES_1|SCO_2|CD4_1|DRUG_0|MET_NA|APP_1|RES_1|REC_0|VEN_0|CL_692|NAT_mex|2022-02-23"
      ],
      "attributes":[
        "BULK"
      ]
    },
    {
      "source":2323,
      "target":2325,
      "directed":false,
      "length":0.00176093,
      "support":0.0,
      "removed":false,
      "sequences":[
        "ID_CEC-22-6578|ST_2|CODE_15057|SX_M|RISK_3|AGE_22|SES_1|SCO_2|CD4_2|DRUG_1|MET_NA|APP_0|RES_1|REC_0|VEN_0|CL_692|NAT_mex|2022-02-23",
        "ID_CEC-22-8194|ST_1|CODE_09015|SX_M|RISK_3|AGE_45|SES_1|SCO_2|CD4_2|DRUG_0|MET_NA|APP_1|RES_1|REC_0|VEN_1|CL_692|NAT_mex|2022-07-05"
      ],
      "attributes":[
        "BULK"
      ]
    },
    {
      "source":2324,
      "target":2325,
      "directed":false,
      "length":0.00140856,
      "support":0.0,
      "removed":false,
      "sequences":[
        "ID_CEC-22-6579|ST_2|CODE_15057|SX_M|RISK_3|AGE_36|SES_1|SCO_2|CD4_1|DRUG_0|MET_NA|APP_1|RES_1|REC_0|VEN_0|CL_692|NAT_mex|2022-02-23",
        "ID_CEC-22-8194|ST_1|CODE_09015|SX_M|RISK_3|AGE_45|SES_1|SCO_2|CD4_2|DRUG_0|MET_NA|APP_1|RES_1|REC_0|VEN_1|CL_692|NAT_mex|2022-07-05"
      ],
      "attributes":[
        "BULK"
      ]
    },
    {
      "source":76,
      "target":77,
      "directed":false,
      "length":0.0139013,
      "support":0.0,
      "removed":false,
      "sequences":[
        "ID_CEC-22-6584|ST_1|CODE_09012|SX_M|RISK_3|AGE_22|SES_2|SCO_2|CD4_2|DRUG_0|MET_NA|APP_1|RES_2|REC_0|VEN_1|CL_85|NAT_mex|2022-02-24",
        "ID_CEC-22-6789|ST_2|CODE_15057|SX_M|RISK_3|AGE_30|SES_1|SCO_2|CD4_1|DRUG_0|MET_NA|APP_1|RES_1|REC_0|VEN_1|CL_85|NAT_mex|2022-03-14"
      ],
      "attributes":[
        "BULK"
      ]
    },
    {
      "source":142,
      "target":143,
      "directed":false,
      "length":0.00494915,
      "support":0.0,
      "removed":false,
      "sequences":[
        "ID_CEC-22-6585|ST_2|CODE_15058|SX_M|RISK_3|AGE_35|SES_1|SCO_3|CD4_1|DRUG_1|MET_NA|APP_NA|RES_1|REC_0|VEN_0|CL_62|NAT_mex|2022-02-24",
        "ID_CEC-22-6719|ST_1|CODE_09015|SX_M|RISK_3|AGE_29|SES_1|SCO_2|CD4_1|DRUG_0|MET_NA|APP_1|RES_1|REC_0|VEN_0|CL_62|NAT_mex|2022-03-07"
      ],
      "attributes":[
        "BULK"
      ]
    },
    {
      "source":142,
      "target":144,
      "directed":false,
      "length":0.00850882,
      "support":0.0,
      "removed":false,
      "sequences":[
        "ID_CEC-22-6585|ST_2|CODE_15058|SX_M|RISK_3|AGE_35|SES_1|SCO_3|CD4_1|DRUG_1|MET_NA|APP_NA|RES_1|REC_0|VEN_0|CL_62|NAT_mex|2022-02-24",
        "ID_CEC-22-9694|ST_1|CODE_09005|SX_M|RISK_3|AGE_26|SES_2|SCO_3|CD4_2|DRUG_1|MET_NA|APP_1|RES_1|REC_0|VEN_1|CL_62|NAT_mex|2022-11-28"
      ],
      "attributes":[
        "BULK"
      ]
    },
    {
      "source":908,
      "target":909,
      "directed":false,
      "length":0.00565392,
      "support":0.0,
      "removed":false,
      "sequences":[
        "ID_CEC-22-6593|ST_2|CODE_15081|SX_M|RISK_3|AGE_40|SES_2|SCO_1|CD4_1|DRUG_1|MET_NA|APP_1|RES_5|REC_0|VEN_0|CL_333|NAT_mex|2022-02-24",
        "ID_CEC-22-7841|ST_2|CODE_15081|SX_M|RISK_3|AGE_19|SES_2|SCO_2|CD4_2|DRUG_0|MET_NA|APP_1|RES_5|REC_0|VEN_0|CL_333|NAT_mex|2022-06-06"
      ],
      "attributes":[
        "BULK"
      ]
    },
    {
      "source":908,
      "target":910,
      "directed":false,
      "length":0.00494721,
      "support":0.0,
      "removed":false,
      "sequences":[
        "ID_CEC-22-6593|ST_2|CODE_15081|SX_M|RISK_3|AGE_40|SES_2|SCO_1|CD4_1|DRUG_1|MET_NA|APP_1|RES_5|REC_0|VEN_0|CL_333|NAT_mex|2022-02-24",
        "ID_CEC-22-8480|ST_1|CODE_09015|SX_M|RISK_3|AGE_29|SES_1|SCO_2|CD4_2|DRUG_1|MET_NA|APP_1|RES_5|REC_0|VEN_1|CL_333|NAT_mex|2022-08-04"
      ],
      "attributes":[
        "BULK"
      ]
    },
    {
      "source":3248,
      "target":3249,
      "directed":false,
      "length":0.00423733,
      "support":0.0,
      "removed":false,
      "sequences":[
        "ID_CEC-22-6595|ST_1|CODE_09003|SX_M|RISK_2|AGE_50|SES_1|SCO_2|CD4_1|DRUG_0|MET_NA|APP_0|RES_1|REC_0|VEN_0|CL_1174|NAT_mex|2022-02-23",
        "ID_CEC-22-6597|ST_1|CODE_09003|SX_F|RISK_1|AGE_47|SES_1|SCO_1|CD4_1|DRUG_NA|MET_NA|APP_NA|RES_1|REC_0|VEN_NA|CL_1174|NAT_mex|2022-02-23"
      ],
      "attributes":[
        "BULK"
      ]
    },
    {
      "source":653,
      "target":654,
      "directed":false,
      "length":0.00388114,
      "support":0.0,
      "removed":false,
      "sequences":[
        "ID_CEC-22-6596|ST_2|CODE_15033|SX_M|RISK_3|AGE_34|SES_1|SCO_2|CD4_2|DRUG_1|MET_NA|APP_1|RES_5|REC_0|VEN_0|CL_208|NAT_mex|2022-02-24",
        "ID_CEC-22-6600|ST_1|CODE_09007|SX_M|RISK_3|AGE_30|SES_2|SCO_3|CD4_2|DRUG_1|MET_NA|APP_1|RES_5|REC_0|VEN_1|CL_208|NAT_mex|2022-02-24"
      ],
      "attributes":[
        "BULK"
      ]
    },
    {
      "source":653,
      "target":655,
      "directed":false,
      "length":0.00458942,
      "support":0.0,
      "removed":false,
      "sequences":[
        "ID_CEC-22-6596|ST_2|CODE_15033|SX_M|RISK_3|AGE_34|SES_1|SCO_2|CD4_2|DRUG_1|MET_NA|APP_1|RES_5|REC_0|VEN_0|CL_208|NAT_mex|2022-02-24",
        "ID_CEC-22-7652|ST_2|CODE_15033|SX_M|RISK_3|AGE_34|SES_2|SCO_2|CD4_1|DRUG_1|MET_NA|APP_1|RES_5|REC_0|VEN_1|CL_208|NAT_mex|2022-05-24"
      ],
      "attributes":[
        "BULK"
      ]
    },
    {
      "source":653,
      "target":656,
      "directed":false,
      "length":0.00565377,
      "support":0.0,
      "removed":false,
      "sequences":[
        "ID_CEC-22-6596|ST_2|CODE_15033|SX_M|RISK_3|AGE_34|SES_1|SCO_2|CD4_2|DRUG_1|MET_NA|APP_1|RES_5|REC_0|VEN_0|CL_208|NAT_mex|2022-02-24",
        "ID_CEC-22-9537|ST_2|CODE_15081|SX_M|RISK_3|AGE_25|SES_2|SCO_2|CD4_1|DRUG_0|MET_NA|APP_0|RES_1|REC_0|VEN_0|CL_208|NAT_mex|2022-11-09"
      ],
      "attributes":[
        "BULK"
      ]
    },
    {
      "source":653,
      "target":657,
      "directed":false,
      "length":0.0074309,
      "support":0.0,
      "removed":false,
      "sequences":[
        "ID_CEC-22-6596|ST_2|CODE_15033|SX_M|RISK_3|AGE_34|SES_1|SCO_2|CD4_2|DRUG_1|MET_NA|APP_1|RES_5|REC_0|VEN_0|CL_208|NAT_mex|2022-02-24",
        "ID_CEC-22-9538|ST_2|CODE_15109|SX_M|RISK_3|AGE_32|SES_2|SCO_2|CD4_1|DRUG_1|MET_NA|APP_1|RES_1|REC_0|VEN_1|CL_208|NAT_mex|2022-11-09"
      ],
      "attributes":[
        "BULK"
      ]
    },
    {
      "source":3250,
      "target":3251,
      "directed":false,
      "length":0.0131683,
      "support":0.0,
      "removed":false,
      "sequences":[
        "ID_CEC-22-6598|ST_1|CODE_09012|SX_F|RISK_1|AGE_28|SES_NA|SCO_3|CD4_2|DRUG_1|MET_NA|APP_NA|RES_2|REC_0|VEN_NA|CL_NA|NAT_mex|2022-02-25",
        "ID_CEC-22-6618|ST_1|CODE_09014|SX_F|RISK_1|AGE_30|SES_2|SCO_3|CD4_2|DRUG_0|MET_NA|APP_0|RES_2|REC_1|VEN_0|CL_NA|NAT_mex|2022-02-28"
      ],
      "attributes":[
        "BULK"
      ]
    },
    {
      "source":3252,
      "target":3253,
      "directed":false,
      "length":0.0131787,
      "support":0.0,
      "removed":false,
      "sequences":[
        "ID_CEC-22-6599|ST_1|CODE_09007|SX_M|RISK_3|AGE_21|SES_2|SCO_2|CD4_2|DRUG_1|MET_NA|APP_1|RES_2|REC_0|VEN_1|CL_639|NAT_mex|2022-02-24",
        "ID_CEC-22-7671|ST_2|CODE_15031|SX_M|RISK_3|AGE_30|SES_2|SCO_2|CD4_2|DRUG_0|MET_NA|APP_1|RES_2|REC_0|VEN_0|CL_639|NAT_mex|2022-05-23"
      ],
      "attributes":[
        "BULK"
      ]
    },
    {
      "source":654,
      "target":655,
      "directed":false,
      "length":0.00743237,
      "support":0.0,
      "removed":false,
      "sequences":[
        "ID_CEC-22-6600|ST_1|CODE_09007|SX_M|RISK_3|AGE_30|SES_2|SCO_3|CD4_2|DRUG_1|MET_NA|APP_1|RES_5|REC_0|VEN_1|CL_208|NAT_mex|2022-02-24",
        "ID_CEC-22-7652|ST_2|CODE_15033|SX_M|RISK_3|AGE_34|SES_2|SCO_2|CD4_1|DRUG_1|MET_NA|APP_1|RES_5|REC_0|VEN_1|CL_208|NAT_mex|2022-05-24"
      ],
      "attributes":[
        "BULK"
      ]
    },
    {
      "source":654,
      "target":656,
      "directed":false,
      "length":0.00886137,
      "support":0.0,
      "removed":false,
      "sequences":[
        "ID_CEC-22-6600|ST_1|CODE_09007|SX_M|RISK_3|AGE_30|SES_2|SCO_3|CD4_2|DRUG_1|MET_NA|APP_1|RES_5|REC_0|VEN_1|CL_208|NAT_mex|2022-02-24",
        "ID_CEC-22-9537|ST_2|CODE_15081|SX_M|RISK_3|AGE_25|SES_2|SCO_2|CD4_1|DRUG_0|MET_NA|APP_0|RES_1|REC_0|VEN_0|CL_208|NAT_mex|2022-11-09"
      ],
      "attributes":[
        "BULK"
      ]
    },
    {
      "source":654,
      "target":657,
      "directed":false,
      "length":0.0106496,
      "support":0.0,
      "removed":false,
      "sequences":[
        "ID_CEC-22-6600|ST_1|CODE_09007|SX_M|RISK_3|AGE_30|SES_2|SCO_3|CD4_2|DRUG_1|MET_NA|APP_1|RES_5|REC_0|VEN_1|CL_208|NAT_mex|2022-02-24",
        "ID_CEC-22-9538|ST_2|CODE_15109|SX_M|RISK_3|AGE_32|SES_2|SCO_2|CD4_1|DRUG_1|MET_NA|APP_1|RES_1|REC_0|VEN_1|CL_208|NAT_mex|2022-11-09"
      ],
      "attributes":[
        "BULK"
      ]
    },
    {
      "source":1967,
      "target":1968,
      "directed":false,
      "length":0.0131631,
      "support":0.0,
      "removed":false,
      "sequences":[
        "ID_CEC-22-6604|ST_2|CODE_15122|SX_M|RISK_3|AGE_32|SES_2|SCO_2|CD4_1|DRUG_1|MET_NA|APP_1|RES_5|REC_0|VEN_1|CL_552|NAT_mex|2022-02-25",
        "ID_CEC-22-7592|ST_1|CODE_09007|SX_M|RISK_3|AGE_24|SES_2|SCO_2|CD4_2|DRUG_0|MET_NA|APP_1|RES_5|REC_0|VEN_1|CL_552|NAT_mex|2022-05-19"
      ],
      "attributes":[
        "BULK"
      ]
    },
    {
      "source":3254,
      "target":3255,
      "directed":false,
      "length":0.00530063,
      "support":0.0,
      "removed":false,
      "sequences":[
        "ID_CEC-22-6607|ST_1|CODE_09005|SX_M|RISK_NA|AGE_61|SES_NA|SCO_NA|CD4_1|DRUG_NA|MET_NA|APP_NA|RES_1|REC_0|VEN_NA|CL_1175|NAT_NA|2022-02-25",
        "ID_CEC-22-8196|ST_1|CODE_09015|SX_M|RISK_3|AGE_35|SES_2|SCO_3|CD4_2|DRUG_1|MET_NA|APP_1|RES_1|REC_0|VEN_0|CL_1175|NAT_mex|2022-07-05"
      ],
      "attributes":[
        "BULK"
      ]
    },
    {
      "source":166,
      "target":168,
      "directed":false,
      "length":0.00957829,
      "support":0.0,
      "removed":false,
      "sequences":[
        "ID_CEC-22-6620|ST_1|CODE_09008|SX_M|RISK_3|AGE_29|SES_2|SCO_3|CD4_1|DRUG_0|MET_NA|APP_1|RES_2|REC_0|VEN_0|CL_19|NAT_mex|2022-02-28",
        "ID_CEC-22-7100|ST_1|CODE_09003|SX_M|RISK_3|AGE_34|SES_1|SCO_3|CD4_2|DRUG_1|MET_NA|APP_1|RES_2|REC_0|VEN_1|CL_19|NAT_mex|2022-04-07"
      ],
      "attributes":[
        "BULK"
      ]
    },
    {
      "source":166,
      "target":169,
      "directed":false,
      "length":0.0110056,
      "support":0.0,
      "removed":false,
      "sequences":[
        "ID_CEC-22-6620|ST_1|CODE_09008|SX_M|RISK_3|AGE_29|SES_2|SCO_3|CD4_1|DRUG_0|MET_NA|APP_1|RES_2|REC_0|VEN_0|CL_19|NAT_mex|2022-02-28",
        "ID_CEC-22-8195|ST_1|CODE_09003|SX_M|RISK_3|AGE_30|SES_1|SCO_2|CD4_2|DRUG_1|MET_NA|APP_0|RES_2|REC_0|VEN_0|CL_19|NAT_mex|2022-07-05"
      ],
      "attributes":[
        "BULK"
      ]
    },
    {
      "source":1765,
      "target":1766,
      "directed":false,
      "length":0.00105605,
      "support":0.0,
      "removed":false,
      "sequences":[
        "ID_CEC-22-6629|ST_1|CODE_09015|SX_M|RISK_3|AGE_34|SES_2|SCO_2|CD4_1|DRUG_1|MET_NA|APP_0|RES_1|REC_0|VEN_1|CL_524|NAT_mex|2022-02-28",
        "ID_CEC-22-7424|ST_1|CODE_09012|SX_M|RISK_3|AGE_25|SES_2|SCO_3|CD4_1|DRUG_1|MET_NA|APP_1|RES_1|REC_0|VEN_1|CL_524|NAT_NA|2022-05-09"
      ],
      "attributes":[
        "BULK"
      ]
    },
    {
      "source":1534,
      "target":1535,
      "directed":false,
      "length":0.00993946,
      "support":0.0,
      "removed":false,
      "sequences":[
        "ID_CEC-22-6636|ST_2|CODE_15060|SX_M|RISK_3|AGE_25|SES_2|SCO_1|CD4_1|DRUG_1|MET_NA|APP_1|RES_1|REC_0|VEN_0|CL_586|NAT_mex|2022-03-01",
        "ID_CEC-22-9742|ST_2|CODE_15057|SX_M|RISK_3|AGE_34|SES_2|SCO_2|CD4_2|DRUG_1|MET_NA|APP_1|RES_1|REC_0|VEN_1|CL_586|NAT_mex|2022-12-02"
      ],
      "attributes":[
        "BULK"
      ]
    },
    {
      "source":3256,
      "target":3257,
      "directed":false,
      "length":0.0134516,
      "support":0.0,
      "removed":false,
      "sequences":[
        "ID_CEC-22-6641|ST_1|CODE_07106|SX_F|RISK_NA|AGE_44|SES_NA|SCO_NA|CD4_1|DRUG_NA|MET_NA|APP_NA|RES_1|REC_0|VEN_NA|CL_1176|NAT_NA|2022-03-01",
        "ID_CEC-22-7176|ST_2|CODE_15060|SX_M|RISK_3|AGE_21|SES_2|SCO_2|CD4_2|DRUG_1|MET_NA|APP_0|RES_1|REC_0|VEN_0|CL_1176|NAT_mex|2022-04-18"
      ],
      "attributes":[
        "BULK"
      ]
    },
    {
      "source":921,
      "target":922,
      "directed":false,
      "length":0.00211639,
      "support":0.0,
      "removed":false,
      "sequences":[
        "ID_CEC-22-6642|ST_2|CODE_15121|SX_M|RISK_3|AGE_30|SES_2|SCO_2|CD4_1|DRUG_1|MET_NA|APP_1|RES_2|REC_0|VEN_1|CL_401|NAT_mex|2022-03-01",
        "ID_CEC-22-6821|ST_1|CODE_09016|SX_M|RISK_NA|AGE_46|SES_NA|SCO_NA|CD4_2|DRUG_NA|MET_NA|APP_NA|RES_2|REC_0|VEN_NA|CL_401|NAT_NA|2022-03-15"
      ],
      "attributes":[
        "BULK"
      ]
    },
    {
      "source":921,
      "target":923,
      "directed":false,
      "length":0.00282374,
      "support":0.0,
      "removed":false,
      "sequences":[
        "ID_CEC-22-6642|ST_2|CODE_15121|SX_M|RISK_3|AGE_30|SES_2|SCO_2|CD4_1|DRUG_1|MET_NA|APP_1|RES_2|REC_0|VEN_1|CL_401|NAT_mex|2022-03-01",
        "ID_CEC-22-8387|ST_1|CODE_09015|SX_F|RISK_1|AGE_53|SES_1|SCO_2|CD4_2|DRUG_1|MET_NA|APP_0|RES_2|REC_0|VEN_0|CL_401|NAT_mex|2022-07-20"
      ],
      "attributes":[
        "BULK"
      ]
    },
    {
      "source":921,
      "target":924,
      "directed":false,
      "length":0.00247075,
      "support":0.0,
      "removed":false,
      "sequences":[
        "ID_CEC-22-6642|ST_2|CODE_15121|SX_M|RISK_3|AGE_30|SES_2|SCO_2|CD4_1|DRUG_1|MET_NA|APP_1|RES_2|REC_0|VEN_1|CL_401|NAT_mex|2022-03-01",
        "ID_CEC-22-8782|ST_1|CODE_09014|SX_M|RISK_3|AGE_31|SES_2|SCO_3|CD4_1|DRUG_0|MET_NA|APP_0|RES_2|REC_0|VEN_0|CL_401|NAT_mex|2022-08-29"
      ],
      "attributes":[
        "BULK"
      ]
    },
    {
      "source":1680,
      "target":1683,
      "directed":false,
      "length":0.00458784,
      "support":0.0,
      "removed":false,
      "sequences":[
        "ID_CEC-22-6647|ST_1|CODE_09006|SX_M|RISK_3|AGE_43|SES_1|SCO_3|CD4_1|DRUG_0|MET_NA|APP_0|RES_1|REC_0|VEN_0|CL_505|NAT_mex|2022-03-01",
        "ID_CEC-22-7809|ST_1|CODE_09014|SX_M|RISK_3|AGE_39|SES_1|SCO_2|CD4_3|DRUG_1|MET_NA|APP_1|RES_1|REC_0|VEN_0|CL_505|NAT_mex|2022-06-01"
      ],
      "attributes":[
        "BULK"
      ]
    },
    {
      "source":554,
      "target":556,
      "directed":false,
      "length":0.0110156,
      "support":0.0,
      "removed":false,
      "sequences":[
        "ID_CEC-22-6651|ST_2|CODE_15035|SX_M|RISK_3|AGE_24|SES_2|SCO_2|CD4_1|DRUG_0|MET_NA|APP_1|RES_1|REC_0|VEN_NA|CL_237|NAT_mex|2022-03-02",
        "ID_CEC-22-7177|ST_2|CODE_15037|SX_M|RISK_3|AGE_27|SES_1|SCO_2|CD4_1|DRUG_0|MET_NA|APP_1|RES_1|REC_0|VEN_1|CL_237|NAT_mex|2022-04-18"
      ],
      "attributes":[
        "BULK"
      ]
    },
    {
      "source":1346,
      "target":1348,
      "directed":false,
      "length":0.0128012,
      "support":0.0,
      "removed":false,
      "sequences":[
        "ID_CEC-22-6658|ST_1|CODE_09015|SX_M|RISK_3|AGE_23|SES_1|SCO_2|CD4_2|DRUG_1|MET_NA|APP_1|RES_1|REC_0|VEN_0|CL_407|NAT_mex|2022-03-02",
        "ID_CEC-22-8763|ST_1|CODE_09007|SX_M|RISK_3|AGE_29|SES_2|SCO_2|CD4_1|DRUG_1|MET_NA|APP_1|RES_1|REC_0|VEN_1|CL_407|NAT_mex|2022-08-26"
      ],
      "attributes":[
        "BULK"
      ]
    },
    {
      "source":1346,
      "target":1349,
      "directed":false,
      "length":0.00956696,
      "support":0.0,
      "removed":false,
      "sequences":[
        "ID_CEC-22-6658|ST_1|CODE_09015|SX_M|RISK_3|AGE_23|SES_1|SCO_2|CD4_2|DRUG_1|MET_NA|APP_1|RES_1|REC_0|VEN_0|CL_407|NAT_mex|2022-03-02",
        "ID_CEC-22-9223|ST_1|CODE_09016|SX_M|RISK_3|AGE_32|SES_1|SCO_3|CD4_1|DRUG_1|MET_NA|APP_1|RES_5|REC_0|VEN_1|CL_407|NAT_mex|2022-10-06"
      ],
      "attributes":[
        "BULK"
      ]
    },
    {
      "source":2246,
      "target":2247,
      "directed":false,
      "length":0.0117171,
      "support":0.0,
      "removed":false,
      "sequences":[
        "ID_CEC-22-6659|ST_1|CODE_09015|SX_M|RISK_3|AGE_43|SES_2|SCO_2|CD4_3|DRUG_1|MET_NA|APP_1|RES_1|REC_1|VEN_0|CL_617|NAT_mex|2022-03-02",
        "ID_CEC-22-9265|ST_2|CODE_15039|SX_M|RISK_3|AGE_23|SES_1|SCO_3|CD4_1|DRUG_1|MET_NA|APP_0|RES_1|REC_0|VEN_0|CL_617|NAT_mex|2022-10-11"
      ],
      "attributes":[
        "BULK"
      ]
    },
    {
      "source":3258,
      "target":3259,
      "directed":false,
      "length":0.0139032,
      "support":0.0,
      "removed":false,
      "sequences":[
        "ID_CEC-22-6662|ST_1|CODE_09013|SX_F|RISK_1|AGE_42|SES_2|SCO_2|CD4_2|DRUG_0|MET_NA|APP_0|RES_1|REC_0|VEN_0|CL_693|NAT_mex|2022-03-02",
        "ID_CEC-22-6905|ST_1|CODE_09015|SX_F|RISK_NA|AGE_46|SES_NA|SCO_NA|CD4_1|DRUG_NA|MET_NA|APP_NA|RES_1|REC_0|VEN_NA|CL_693|NAT_NA|2022-03-24"
      ],
      "attributes":[
        "BULK"
      ]
    },
    {
      "source":1018,
      "target":1019,
      "directed":false,
      "length":0.0081442,
      "support":0.0,
      "removed":false,
      "sequences":[
        "ID_CEC-22-6663|ST_1|CODE_09013|SX_M|RISK_2|AGE_49|SES_2|SCO_2|CD4_1|DRUG_0|MET_NA|APP_0|RES_2|REC_0|VEN_1|CL_420|NAT_mex|2022-03-02",
        "ID_CEC-22-6904|ST_1|CODE_09002|SX_M|RISK_3|AGE_20|SES_2|SCO_2|CD4_1|DRUG_1|MET_NA|APP_1|RES_2|REC_0|VEN_1|CL_420|NAT_mex|2022-03-23"
      ],
      "attributes":[
        "BULK"
      ]
    },
    {
      "source":1018,
      "target":1020,
      "directed":false,
      "length":0.0119001,
      "support":0.0,
      "removed":false,
      "sequences":[
        "ID_CEC-22-6663|ST_1|CODE_09013|SX_M|RISK_2|AGE_49|SES_2|SCO_2|CD4_1|DRUG_0|MET_NA|APP_0|RES_2|REC_0|VEN_1|CL_420|NAT_mex|2022-03-02",
        "ID_CEC-22-8504|ST_1|CODE_09015|SX_M|RISK_3|AGE_28|SES_1|SCO_3|CD4_2|DRUG_1|MET_NA|APP_1|RES_2|REC_0|VEN_0|CL_420|NAT_NA|2022-08-05"
      ],
      "attributes":[
        "BULK"
      ]
    },
    {
      "source":3260,
      "target":3261,
      "directed":false,
      "length":0.00318186,
      "support":0.0,
      "removed":false,
      "sequences":[
        "ID_CEC-22-6664|ST_1|CODE_09013|SX_M|RISK_3|AGE_25|SES_2|SCO_2|CD4_2|DRUG_0|MET_NA|APP_0|RES_2|REC_0|VEN_0|CL_1177|NAT_mex|2022-03-03",
        "ID_CEC-22-7868|ST_1|CODE_09015|SX_M|RISK_3|AGE_28|SES_1|SCO_3|CD4_2|DRUG_1|MET_NA|APP_1|RES_2|REC_1|VEN_0|CL_1177|NAT_mex|2022-06-07"
      ],
      "attributes":[
        "BULK"
      ]
    },
    {
      "source":929,
      "target":930,
      "directed":false,
      "length":0.0128211,
      "support":0.0,
      "removed":false,
      "sequences":[
        "ID_CEC-22-6666|ST_2|CODE_15104|SX_M|RISK_3|AGE_33|SES_2|SCO_3|CD4_3|DRUG_0|MET_NA|APP_1|RES_1|REC_1|VEN_0|CL_46|NAT_mex|2022-03-03",
        "ID_CEC-22-9486|ST_1|CODE_09007|SX_M|RISK_NA|AGE_41|SES_NA|SCO_NA|CD4_3|DRUG_NA|MET_NA|APP_NA|RES_1|REC_0|VEN_NA|CL_NA|NAT_NA|2022-11-04"
      ],
      "attributes":[
        "BULK"
      ]
    },
    {
      "source":963,
      "target":964,
      "directed":false,
      "length":0.00850616,
      "support":0.0,
      "removed":false,
      "sequences":[
        "ID_CEC-22-6670|ST_2|CODE_15058|SX_M|RISK_NA|AGE_23|SES_NA|SCO_NA|CD4_1|DRUG_NA|MET_NA|APP_NA|RES_1|REC_0|VEN_NA|CL_412|NAT_NA|2022-03-03",
        "ID_CEC-22-6684|ST_2|CODE_15057|SX_M|RISK_3|AGE_44|SES_2|SCO_2|CD4_2|DRUG_0|MET_NA|APP_0|RES_1|REC_1|VEN_1|CL_412|NAT_mex|2022-03-04"
      ],
      "attributes":[
        "BULK"
      ]
    },
    {
      "source":963,
      "target":965,
      "directed":false,
      "length":0.00388677,
      "support":0.0,
      "removed":false,
      "sequences":[
        "ID_CEC-22-6670|ST_2|CODE_15058|SX_M|RISK_NA|AGE_23|SES_NA|SCO_NA|CD4_1|DRUG_NA|MET_NA|APP_NA|RES_1|REC_0|VEN_NA|CL_412|NAT_NA|2022-03-03",
        "ID_CEC-22-8082|ST_2|CODE_15037|SX_M|RISK_3|AGE_30|SES_1|SCO_2|CD4_1|DRUG_0|MET_NA|APP_1|RES_1|REC_0|VEN_1|CL_412|NAT_mex|2022-06-27"
      ],
      "attributes":[
        "BULK"
      ]
    },
    {
      "source":963,
      "target":966,
      "directed":false,
      "length":0.00388475,
      "support":0.0,
      "removed":false,
      "sequences":[
        "ID_CEC-22-6670|ST_2|CODE_15058|SX_M|RISK_NA|AGE_23|SES_NA|SCO_NA|CD4_1|DRUG_NA|MET_NA|APP_NA|RES_1|REC_0|VEN_NA|CL_412|NAT_NA|2022-03-03",
        "ID_CEC-22-8253|ST_2|CODE_15081|SX_M|RISK_3|AGE_37|SES_1|SCO_2|CD4_1|DRUG_1|MET_NA|APP_0|RES_1|REC_0|VEN_0|CL_412|NAT_mex|2022-07-08"
      ],
      "attributes":[
        "BULK"
      ]
    },
    {
      "source":2252,
      "target":2253,
      "directed":false,
      "length":0.00281991,
      "support":0.0,
      "removed":false,
      "sequences":[
        "ID_CEC-22-6672|ST_1|CODE_09012|SX_M|RISK_3|AGE_28|SES_1|SCO_2|CD4_1|DRUG_1|MET_NA|APP_1|RES_2|REC_0|VEN_0|CL_665|NAT_mex|2022-03-03",
        "ID_CEC-22-7139|ST_2|CODE_15013|SX_M|RISK_NA|AGE_51|SES_NA|SCO_2|CD4_1|DRUG_NA|MET_NA|APP_NA|RES_2|REC_0|VEN_NA|CL_665|NAT_mex|2022-04-11"
      ],
      "attributes":[
        "BULK"
      ]
    },
    {
      "source":440,
      "target":441,
      "directed":false,
      "length":0.00850139,
      "support":0.0,
      "removed":false,
      "sequences":[
        "ID_CEC-22-6674|ST_1|CODE_09007|SX_M|RISK_3|AGE_28|SES_2|SCO_3|CD4_2|DRUG_1|MET_NA|APP_1|RES_1|REC_1|VEN_1|CL_395|NAT_mex|2022-03-03",
        "ID_CEC-22-7975|ST_2|CODE_15070|SX_M|RISK_3|AGE_24|SES_1|SCO_2|CD4_1|DRUG_1|MET_NA|APP_0|RES_2|REC_0|VEN_0|CL_395|NAT_mex|2022-06-15"
      ],
      "attributes":[
        "BULK"
      ]
    },
    {
      "source":440,
      "target":442,
      "directed":false,
      "length":0.00671516,
      "support":0.0,
      "removed":false,
      "sequences":[
        "ID_CEC-22-6674|ST_1|CODE_09007|SX_M|RISK_3|AGE_28|SES_2|SCO_3|CD4_2|DRUG_1|MET_NA|APP_1|RES_1|REC_1|VEN_1|CL_395|NAT_mex|2022-03-03",
        "ID_CEC-22-8045|ST_1|CODE_07106|SX_M|RISK_3|AGE_26|SES_2|SCO_3|CD4_1|DRUG_0|MET_NA|APP_1|RES_1|REC_0|VEN_1|CL_395|NAT_mex|2022-06-22"
      ],
      "attributes":[
        "BULK"
      ]
    },
    {
      "source":440,
      "target":443,
      "directed":false,
      "length":0.0135113,
      "support":0.0,
      "removed":false,
      "sequences":[
        "ID_CEC-22-6674|ST_1|CODE_09007|SX_M|RISK_3|AGE_28|SES_2|SCO_3|CD4_2|DRUG_1|MET_NA|APP_1|RES_1|REC_1|VEN_1|CL_395|NAT_mex|2022-03-03",
        "ID_CEC-22-8295|ST_1|CODE_09003|SX_M|RISK_3|AGE_28|SES_2|SCO_2|CD4_2|DRUG_1|MET_NA|APP_1|RES_1|REC_0|VEN_1|CL_395|NAT_mex|2022-07-13"
      ],
      "attributes":[
        "BULK"
      ]
    },
    {
      "source":440,
      "target":444,
      "directed":false,
      "length":0.00636204,
      "support":0.0,
      "removed":false,
      "sequences":[
        "ID_CEC-22-6674|ST_1|CODE_09007|SX_M|RISK_3|AGE_28|SES_2|SCO_3|CD4_2|DRUG_1|MET_NA|APP_1|RES_1|REC_1|VEN_1|CL_395|NAT_mex|2022-03-03",
        "ID_CEC-22-9431|ST_1|CODE_09006|SX_M|RISK_NA|AGE_21|SES_NA|SCO_NA|CD4_1|DRUG_NA|MET_NA|APP_NA|RES_1|REC_0|VEN_NA|CL_395|NAT_NA|2022-10-27"
      ],
      "attributes":[
        "BULK"
      ]
    },
    {
      "source":1642,
      "target":1643,
      "directed":false,
      "length":0.00246953,
      "support":0.0,
      "removed":false,
      "sequences":[
        "ID_CEC-22-6681|ST_1|CODE_09007|SX_M|RISK_3|AGE_28|SES_2|SCO_3|CD4_2|DRUG_1|MET_NA|APP_0|RES_1|REC_0|VEN_1|CL_409|NAT_mex|2022-03-04",
        "ID_CEC-22-6683|ST_1|CODE_09007|SX_M|RISK_NA|AGE_20|SES_NA|SCO_2|CD4_1|DRUG_NA|MET_NA|APP_NA|RES_1|REC_0|VEN_NA|CL_409|NAT_mex|2022-03-04"
      ],
      "attributes":[
        "BULK"
      ]
    },
    {
      "source":964,
      "target":965,
      "directed":false,
      "length":0.00672151,
      "support":0.0,
      "removed":false,
      "sequences":[
        "ID_CEC-22-6684|ST_2|CODE_15057|SX_M|RISK_3|AGE_44|SES_2|SCO_2|CD4_2|DRUG_0|MET_NA|APP_0|RES_1|REC_1|VEN_1|CL_412|NAT_mex|2022-03-04",
        "ID_CEC-22-8082|ST_2|CODE_15037|SX_M|RISK_3|AGE_30|SES_1|SCO_2|CD4_1|DRUG_0|MET_NA|APP_1|RES_1|REC_0|VEN_1|CL_412|NAT_mex|2022-06-27"
      ],
      "attributes":[
        "BULK"
      ]
    },
    {
      "source":964,
      "target":966,
      "directed":false,
      "length":0.00600979,
      "support":0.0,
      "removed":false,
      "sequences":[
        "ID_CEC-22-6684|ST_2|CODE_15057|SX_M|RISK_3|AGE_44|SES_2|SCO_2|CD4_2|DRUG_0|MET_NA|APP_0|RES_1|REC_1|VEN_1|CL_412|NAT_mex|2022-03-04",
        "ID_CEC-22-8253|ST_2|CODE_15081|SX_M|RISK_3|AGE_37|SES_1|SCO_2|CD4_1|DRUG_1|MET_NA|APP_0|RES_1|REC_0|VEN_0|CL_412|NAT_mex|2022-07-08"
      ],
      "attributes":[
        "BULK"
      ]
    },
    {
      "source":1352,
      "target":1353,
      "directed":false,
      "length":0.00601234,
      "support":0.0,
      "removed":false,
      "sequences":[
        "ID_CEC-22-6689|ST_1|CODE_09012|SX_M|RISK_3|AGE_36|SES_1|SCO_3|CD4_2|DRUG_1|MET_NA|APP_NA|RES_1|REC_0|VEN_NA|CL_452|NAT_mex|2022-03-04",
        "ID_CEC-22-7496|ST_1|CODE_09007|SX_M|RISK_3|AGE_19|SES_1|SCO_2|CD4_1|DRUG_1|MET_NA|APP_1|RES_1|REC_0|VEN_0|CL_452|NAT_mex|2022-05-12"
      ],
      "attributes":[
        "BULK"
      ]
    },
    {
      "source":1352,
      "target":1354,
      "directed":false,
      "length":0.00246693,
      "support":0.0,
      "removed":false,
      "sequences":[
        "ID_CEC-22-6689|ST_1|CODE_09012|SX_M|RISK_3|AGE_36|SES_1|SCO_3|CD4_2|DRUG_1|MET_NA|APP_NA|RES_1|REC_0|VEN_NA|CL_452|NAT_mex|2022-03-04",
        "ID_CEC-22-7823|ST_1|CODE_09012|SX_M|RISK_3|AGE_23|SES_2|SCO_2|CD4_2|DRUG_0|MET_NA|APP_0|RES_1|REC_0|VEN_0|CL_452|NAT_mex|2022-06-03"
      ],
      "attributes":[
        "BULK"
      ]
    },
    {
      "source":636,
      "target":637,
      "directed":false,
      "length":0.0131597,
      "support":0.0,
      "removed":false,
      "sequences":[
        "ID_CEC-22-6697|ST_1|CODE_09006|SX_M|RISK_3|AGE_30|SES_1|SCO_3|CD4_2|DRUG_0|MET_NA|APP_0|RES_6|REC_1|VEN_0|CL_50|NAT_mex|2022-03-04",
        "ID_CEC-22-6908|ST_1|CODE_09011|SX_M|RISK_3|AGE_24|SES_2|SCO_2|CD4_2|DRUG_1|MET_NA|APP_1|RES_3|REC_0|VEN_1|CL_50|NAT_mex|2022-03-24"
      ],
      "attributes":[
        "BULK"
      ]
    },
    {
      "source":260,
      "target":261,
      "directed":false,
      "length":0.00459473,
      "support":0.0,
      "removed":false,
      "sequences":[
        "ID_CEC-22-6712|ST_1|CODE_09015|SX_M|RISK_3|AGE_26|SES_2|SCO_3|CD4_1|DRUG_1|MET_NA|APP_1|RES_3|REC_0|VEN_0|CL_172|NAT_NA|2022-03-07",
        "ID_CEC-22-7074|ST_1|CODE_09014|SX_M|RISK_3|AGE_34|SES_2|SCO_3|CD4_2|DRUG_1|MET_NA|APP_1|RES_1|REC_0|VEN_0|CL_172|NAT_mex|2022-04-05"
      ],
      "attributes":[
        "BULK"
      ]
    },
    {
      "source":260,
      "target":263,
      "directed":false,
      "length":0.011724,
      "support":0.0,
      "removed":false,
      "sequences":[
        "ID_CEC-22-6712|ST_1|CODE_09015|SX_M|RISK_3|AGE_26|SES_2|SCO_3|CD4_1|DRUG_1|MET_NA|APP_1|RES_3|REC_0|VEN_0|CL_172|NAT_NA|2022-03-07",
        "ID_CEC-22-8167|ST_1|CODE_09011|SX_M|RISK_3|AGE_18|SES_2|SCO_2|CD4_2|DRUG_1|MET_NA|APP_0|RES_1|REC_0|VEN_0|CL_172|NAT_mex|2022-07-04"
      ],
      "attributes":[
        "BULK"
      ]
    },
    {
      "source":260,
      "target":265,
      "directed":false,
      "length":0.0120751,
      "support":0.0,
      "removed":false,
      "sequences":[
        "ID_CEC-22-6712|ST_1|CODE_09015|SX_M|RISK_3|AGE_26|SES_2|SCO_3|CD4_1|DRUG_1|MET_NA|APP_1|RES_3|REC_0|VEN_0|CL_172|NAT_NA|2022-03-07",
        "ID_CEC-22-8287|ST_1|CODE_09011|SX_M|RISK_3|AGE_24|SES_2|SCO_2|CD4_2|DRUG_1|MET_NA|APP_0|RES_1|REC_0|VEN_0|CL_172|NAT_mex|2022-07-12"
      ],
      "attributes":[
        "BULK"
      ]
    },
    {
      "source":260,
      "target":266,
      "directed":false,
      "length":0.0138631,
      "support":0.0,
      "removed":false,
      "sequences":[
        "ID_CEC-22-6712|ST_1|CODE_09015|SX_M|RISK_3|AGE_26|SES_2|SCO_3|CD4_1|DRUG_1|MET_NA|APP_1|RES_3|REC_0|VEN_0|CL_172|NAT_NA|2022-03-07",
        "ID_CEC-22-8932|ST_1|CODE_09007|SX_M|RISK_3|AGE_21|SES_2|SCO_2|CD4_2|DRUG_1|MET_NA|APP_1|RES_1|REC_0|VEN_1|CL_172|NAT_mex|2022-09-08"
      ],
      "attributes":[
        "BULK"
      ]
    },
    {
      "source":2326,
      "target":2327,
      "directed":false,
      "length":0.00529993,
      "support":0.0,
      "removed":false,
      "sequences":[
        "ID_CEC-22-6714|ST_2|CODE_15065|SX_M|RISK_NA|AGE_27|SES_NA|SCO_NA|CD4_2|DRUG_NA|MET_NA|APP_NA|RES_1|REC_1|VEN_NA|CL_1178|NAT_NA|2022-03-07",
        "ID_CEC-22-8047|ST_2|CODE_15033|SX_M|RISK_3|AGE_23|SES_2|SCO_3|CD4_1|DRUG_1|MET_NA|APP_0|RES_1|REC_0|VEN_0|CL_1178|NAT_mex|2022-06-22"
      ],
      "attributes":[
        "BULK"
      ]
    },
    {
      "source":2326,
      "target":2328,
      "directed":false,
      "length":0.00388069,
      "support":0.0,
      "removed":false,
      "sequences":[
        "ID_CEC-22-6714|ST_2|CODE_15065|SX_M|RISK_NA|AGE_27|SES_NA|SCO_NA|CD4_2|DRUG_NA|MET_NA|APP_NA|RES_1|REC_1|VEN_NA|CL_1178|NAT_NA|2022-03-07",
        "ID_CEC-22-9717|ST_2|CODE_15033|SX_M|RISK_3|AGE_31|SES_2|SCO_3|CD4_2|DRUG_1|MET_NA|APP_1|RES_1|REC_0|VEN_0|CL_1178|NAT_mex|2022-12-01"
      ],
      "attributes":[
        "BULK"
      ]
    },
    {
      "source":1689,
      "target":1690,
      "directed":false,
      "length":0.0,
      "support":0.0,
      "removed":false,
      "sequences":[
        "ID_CEC-22-6718|ST_2|CODE_15035|SX_M|RISK_3|AGE_40|SES_1|SCO_3|CD4_1|DRUG_1|MET_NA|APP_0|RES_2|REC_0|VEN_1|CL_508|NAT_mex|2022-03-07",
        "ID_CEC-22-6862|ST_2|CODE_15035|SX_M|RISK_3|AGE_38|SES_1|SCO_3|CD4_1|DRUG_1|MET_NA|APP_0|RES_2|REC_0|VEN_0|CL_508|NAT_mex|2022-03-18"
      ],
      "attributes":[
        "BULK"
      ]
    },
    {
      "source":1689,
      "target":1691,
      "directed":false,
      "length":0.00888999,
      "support":0.0,
      "removed":false,
      "sequences":[
        "ID_CEC-22-6718|ST_2|CODE_15035|SX_M|RISK_3|AGE_40|SES_1|SCO_3|CD4_1|DRUG_1|MET_NA|APP_0|RES_2|REC_0|VEN_1|CL_508|NAT_mex|2022-03-07",
        "ID_CEC-22-7065|ST_2|CODE_15035|SX_M|RISK_3|AGE_33|SES_2|SCO_3|CD4_2|DRUG_NA|MET_NA|APP_1|RES_2|REC_0|VEN_0|CL_508|NAT_mex|2022-04-05"
      ],
      "attributes":[
        "BULK"
      ]
    },
    {
      "source":143,
      "target":144,
      "directed":false,
      "length":0.00673096,
      "support":0.0,
      "removed":false,
      "sequences":[
        "ID_CEC-22-6719|ST_1|CODE_09015|SX_M|RISK_3|AGE_29|SES_1|SCO_2|CD4_1|DRUG_0|MET_NA|APP_1|RES_1|REC_0|VEN_0|CL_62|NAT_mex|2022-03-07",
        "ID_CEC-22-9694|ST_1|CODE_09005|SX_M|RISK_3|AGE_26|SES_2|SCO_3|CD4_2|DRUG_1|MET_NA|APP_1|RES_1|REC_0|VEN_1|CL_62|NAT_mex|2022-11-28"
      ],
      "attributes":[
        "BULK"
      ]
    },
    {
      "source":337,
      "target":339,
      "directed":false,
      "length":0.00530087,
      "support":0.0,
      "removed":false,
      "sequences":[
        "ID_CEC-22-6726|ST_1|CODE_09015|SX_M|RISK_3|AGE_31|SES_2|SCO_3|CD4_2|DRUG_1|MET_NA|APP_1|RES_1|REC_0|VEN_0|CL_152|NAT_mex|2022-03-08",
        "ID_CEC-22-8806|ST_1|CODE_07106|SX_M|RISK_3|AGE_31|SES_2|SCO_3|CD4_2|DRUG_1|MET_NA|APP_1|RES_1|REC_1|VEN_1|CL_152|NAT_mex|2022-08-30"
      ],
      "attributes":[
        "BULK"
      ]
    },
    {
      "source":663,
      "target":665,
      "directed":false,
      "length":0.0109996,
      "support":0.0,
      "removed":false,
      "sequences":[
        "ID_CEC-22-6731|ST_2|CODE_15039|SX_M|RISK_3|AGE_27|SES_2|SCO_2|CD4_3|DRUG_1|MET_NA|APP_1|RES_1|REC_0|VEN_1|CL_151|NAT_mex|2022-03-08",
        "ID_CEC-22-9534|ST_1|CODE_09007|SX_M|RISK_3|AGE_23|SES_2|SCO_2|CD4_1|DRUG_0|MET_NA|APP_0|RES_1|REC_0|VEN_0|CL_151|NAT_mex|2022-11-08"
      ],
      "attributes":[
        "BULK"
      ]
    },
    {
      "source":782,
      "target":779,
      "directed":false,
      "length":0.0128237,
      "support":0.0,
      "removed":false,
      "sequences":[
        "ID_CEC-22-6740|ST_2|CODE_15109|SX_M|RISK_3|AGE_20|SES_2|SCO_2|CD4_2|DRUG_0|MET_NA|APP_1|RES_1|REC_0|VEN_0|CL_164|NAT_mex|2022-03-10",
        "ID_CEC-22-9244|ST_1|CODE_09015|SX_M|RISK_3|AGE_27|SES_2|SCO_1|CD4_2|DRUG_0|MET_NA|APP_1|RES_1|REC_0|VEN_0|CL_164|NAT_mex|2022-10-07"
      ],
      "attributes":[
        "BULK"
      ]
    },
    {
      "source":1638,
      "target":1639,
      "directed":false,
      "length":0.00317242,
      "support":0.0,
      "removed":false,
      "sequences":[
        "ID_CEC-22-6742|ST_1|CODE_09003|SX_M|RISK_3|AGE_26|SES_2|SCO_2|CD4_1|DRUG_1|MET_NA|APP_1|RES_1|REC_0|VEN_1|CL_279|NAT_mex|2022-03-10",
        "ID_CEC-22-6743|ST_1|CODE_09003|SX_M|RISK_3|AGE_26|SES_2|SCO_2|CD4_1|DRUG_0|MET_NA|APP_0|RES_1|REC_0|VEN_0|CL_279|NAT_mex|2022-03-10"
      ],
      "attributes":[
        "BULK"
      ]
    },
    {
      "source":3262,
      "target":3263,
      "directed":false,
      "length":0.00424823,
      "support":0.0,
      "removed":false,
      "sequences":[
        "ID_CEC-22-6745|ST_2|CODE_15037|SX_F|RISK_NA|AGE_38|SES_NA|SCO_NA|CD4_1|DRUG_NA|MET_NA|APP_NA|RES_1|REC_0|VEN_NA|CL_1179|NAT_NA|2022-03-10",
        "ID_CEC-22-6749|ST_2|CODE_15057|SX_M|RISK_2|AGE_38|SES_1|SCO_2|CD4_1|DRUG_1|MET_NA|APP_1|RES_1|REC_0|VEN_1|CL_1179|NAT_mex|2022-03-10"
      ],
      "attributes":[
        "BULK"
      ]
    },
    {
      "source":821,
      "target":822,
      "directed":false,
      "length":0.00565607,
      "support":0.0,
      "removed":false,
      "sequences":[
        "ID_CEC-22-6746|ST_1|CODE_09008|SX_M|RISK_3|AGE_26|SES_2|SCO_3|CD4_1|DRUG_0|MET_NA|APP_1|RES_5|REC_0|VEN_1|CL_138|NAT_mex|2022-03-10",
        "ID_CEC-22-8083|ST_2|CODE_15099|SX_M|RISK_3|AGE_22|SES_1|SCO_2|CD4_1|DRUG_0|MET_NA|APP_0|RES_5|REC_0|VEN_0|CL_138|NAT_mex|2022-06-27"
      ],
      "attributes":[
        "BULK"
      ]
    },
    {
      "source":821,
      "target":823,
      "directed":false,
      "length":0.00920965,
      "support":0.0,
      "removed":false,
      "sequences":[
        "ID_CEC-22-6746|ST_1|CODE_09008|SX_M|RISK_3|AGE_26|SES_2|SCO_3|CD4_1|DRUG_0|MET_NA|APP_1|RES_5|REC_0|VEN_1|CL_138|NAT_mex|2022-03-10",
        "ID_CEC-22-8173|ST_2|CODE_15029|SX_M|RISK_3|AGE_25|SES_2|SCO_2|CD4_2|DRUG_0|MET_NA|APP_1|RES_5|REC_0|VEN_0|CL_138|NAT_mex|2022-07-04"
      ],
      "attributes":[
        "BULK"
      ]
    },
    {
      "source":427,
      "target":429,
      "directed":false,
      "length":0.0124624,
      "support":0.0,
      "removed":false,
      "sequences":[
        "ID_CEC-22-6748|ST_2|CODE_15033|SX_M|RISK_3|AGE_19|SES_2|SCO_2|CD4_2|DRUG_0|MET_NA|APP_1|RES_2|REC_1|VEN_0|CL_391|NAT_mex|2022-03-10",
        "ID_CEC-22-7904|ST_1|CODE_09005|SX_M|RISK_2|AGE_31|SES_2|SCO_2|CD4_1|DRUG_0|MET_NA|APP_1|RES_1|REC_0|VEN_1|CL_391|NAT_mex|2022-06-09"
      ],
      "attributes":[
        "BULK"
      ]
    },
    {
      "source":427,
      "target":431,
      "directed":false,
      "length":0.0117459,
      "support":0.0,
      "removed":false,
      "sequences":[
        "ID_CEC-22-6748|ST_2|CODE_15033|SX_M|RISK_3|AGE_19|SES_2|SCO_2|CD4_2|DRUG_0|MET_NA|APP_1|RES_2|REC_1|VEN_0|CL_391|NAT_mex|2022-03-10",
        "ID_CEC-22-9066|ST_1|CODE_09015|SX_M|RISK_3|AGE_30|SES_2|SCO_3|CD4_2|DRUG_0|MET_NA|APP_1|RES_1|REC_0|VEN_0|CL_391|NAT_mex|2022-09-23"
      ],
      "attributes":[
        "BULK"
      ]
    },
    {
      "source":427,
      "target":432,
      "directed":false,
      "length":0.00958924,
      "support":0.0,
      "removed":false,
      "sequences":[
        "ID_CEC-22-6748|ST_2|CODE_15033|SX_M|RISK_3|AGE_19|SES_2|SCO_2|CD4_2|DRUG_0|MET_NA|APP_1|RES_2|REC_1|VEN_0|CL_391|NAT_mex|2022-03-10",
        "ID_CEC-22-9880|ST_1|CODE_09014|SX_FT|RISK_4|AGE_20|SES_2|SCO_2|CD4_1|DRUG_1|MET_NA|APP_1|RES_2|REC_0|VEN_1|CL_391|NAT_mex|2022-12-15"
      ],
      "attributes":[
        "BULK"
      ]
    },
    {
      "source":701,
      "target":697,
      "directed":false,
      "length":0.00495057,
      "support":0.0,
      "removed":false,
      "sequences":[
        "ID_CEC-22-6752|ST_1|CODE_09016|SX_M|RISK_3|AGE_23|SES_1|SCO_2|CD4_2|DRUG_0|MET_NA|APP_1|RES_1|REC_0|VEN_0|CL_393|NAT_mex|2022-03-10",
        "ID_CEC-22-7378|ST_1|CODE_09005|SX_M|RISK_3|AGE_27|SES_1|SCO_2|CD4_1|DRUG_0|MET_NA|APP_1|RES_1|REC_0|VEN_1|CL_393|NAT_mex|2022-05-04"
      ],
      "attributes":[
        "BULK"
      ]
    },
    {
      "source":701,
      "target":702,
      "directed":false,
      "length":0.0131953,
      "support":0.0,
      "removed":false,
      "sequences":[
        "ID_CEC-22-6752|ST_1|CODE_09016|SX_M|RISK_3|AGE_23|SES_1|SCO_2|CD4_2|DRUG_0|MET_NA|APP_1|RES_1|REC_0|VEN_0|CL_393|NAT_mex|2022-03-10",
        "ID_CEC-22-8302|ST_2|CODE_15013|SX_M|RISK_3|AGE_29|SES_2|SCO_3|CD4_3|DRUG_1|MET_NA|APP_1|RES_1|REC_0|VEN_0|CL_393|NAT_mex|2022-07-14"
      ],
      "attributes":[
        "BULK"
      ]
    },
    {
      "source":535,
      "target":536,
      "directed":false,
      "length":0.00317229,
      "support":0.0,
      "removed":false,
      "sequences":[
        "ID_CEC-22-6761|ST_1|CODE_09010|SX_M|RISK_NA|AGE_24|SES_NA|SCO_NA|CD4_2|DRUG_NA|MET_NA|APP_NA|RES_1|REC_0|VEN_NA|CL_53|NAT_NA|2022-03-11",
        "ID_CEC-22-8105|ST_1|CODE_09016|SX_M|RISK_NA|AGE_38|SES_NA|SCO_NA|CD4_2|DRUG_NA|MET_NA|APP_NA|RES_1|REC_0|VEN_NA|CL_53|NAT_NA|2022-06-28"
      ],
      "attributes":[
        "BULK"
      ]
    },
    {
      "source":535,
      "target":537,
      "directed":false,
      "length":0.00530216,
      "support":0.0,
      "removed":false,
      "sequences":[
        "ID_CEC-22-6761|ST_1|CODE_09010|SX_M|RISK_NA|AGE_24|SES_NA|SCO_NA|CD4_2|DRUG_NA|MET_NA|APP_NA|RES_1|REC_0|VEN_NA|CL_53|NAT_NA|2022-03-11",
        "ID_CEC-22-8791|ST_1|CODE_09005|SX_M|RISK_3|AGE_30|SES_1|SCO_3|CD4_1|DRUG_1|MET_NA|APP_1|RES_1|REC_0|VEN_0|CL_53|NAT_mex|2022-08-29"
      ],
      "attributes":[
        "BULK"
      ]
    },
    {
      "source":535,
      "target":538,
      "directed":false,
      "length":0.00530215,
      "support":0.0,
      "removed":false,
      "sequences":[
        "ID_CEC-22-6761|ST_1|CODE_09010|SX_M|RISK_NA|AGE_24|SES_NA|SCO_NA|CD4_2|DRUG_NA|MET_NA|APP_NA|RES_1|REC_0|VEN_NA|CL_53|NAT_NA|2022-03-11",
        "ID_CEC-22-8797|ST_1|CODE_09007|SX_M|RISK_NA|AGE_34|SES_NA|SCO_NA|CD4_1|DRUG_NA|MET_NA|APP_NA|RES_1|REC_0|VEN_NA|CL_53|NAT_mex|2022-08-30"
      ],
      "attributes":[
        "BULK"
      ]
    },
    {
      "source":42,
      "target":43,
      "directed":false,
      "length":0.00140962,
      "support":0.0,
      "removed":false,
      "sequences":[
        "ID_CEC-22-6772|ST_1|CODE_09010|SX_M|RISK_NA|AGE_41|SES_NA|SCO_NA|CD4_1|DRUG_NA|MET_NA|APP_NA|RES_1|REC_0|VEN_NA|CL_1180|NAT_NA|2022-03-11",
        "ID_CEC-22-6843|ST_2|CODE_15033|SX_M|RISK_3|AGE_28|SES_1|SCO_2|CD4_2|DRUG_0|MET_NA|APP_1|RES_1|REC_0|VEN_0|CL_1180|NAT_mex|2022-03-17"
      ],
      "attributes":[
        "BULK"
      ]
    },
    {
      "source":324,
      "target":326,
      "directed":false,
      "length":0.0102975,
      "support":0.0,
      "removed":false,
      "sequences":[
        "ID_CEC-22-6775|ST_2|CODE_15060|SX_M|RISK_3|AGE_29|SES_2|SCO_2|CD4_1|DRUG_0|MET_NA|APP_1|RES_1|REC_0|VEN_1|CL_17|NAT_mex|2022-03-11",
        "ID_CEC-22-7366|ST_2|CODE_15033|SX_M|RISK_3|AGE_35|SES_1|SCO_3|CD4_2|DRUG_1|MET_NA|APP_1|RES_1|REC_0|VEN_0|CL_17|NAT_mex|2022-05-03"
      ],
      "attributes":[
        "BULK"
      ]
    },
    {
      "source":324,
      "target":327,
      "directed":false,
      "length":0.00993216,
      "support":0.0,
      "removed":false,
      "sequences":[
        "ID_CEC-22-6775|ST_2|CODE_15060|SX_M|RISK_3|AGE_29|SES_2|SCO_2|CD4_1|DRUG_0|MET_NA|APP_1|RES_1|REC_0|VEN_1|CL_17|NAT_mex|2022-03-11",
        "ID_CEC-22-7930|ST_2|CODE_15020|SX_M|RISK_3|AGE_30|SES_1|SCO_2|CD4_1|DRUG_0|MET_NA|APP_1|RES_1|REC_0|VEN_1|CL_17|NAT_mex|2022-06-13"
      ],
      "attributes":[
        "BULK"
      ]
    },
    {
      "source":2255,
      "target":2256,
      "directed":false,
      "length":0.00140795,
      "support":0.0,
      "removed":false,
      "sequences":[
        "ID_CEC-22-6788|ST_2|CODE_15025|SX_M|RISK_3|AGE_32|SES_1|SCO_2|CD4_1|DRUG_0|MET_NA|APP_1|RES_1|REC_0|VEN_1|CL_417|NAT_mex|2022-03-14",
        "ID_CEC-22-7399|ST_1|CODE_09010|SX_M|RISK_3|AGE_28|SES_2|SCO_2|CD4_1|DRUG_1|MET_NA|APP_1|RES_1|REC_0|VEN_1|CL_417|NAT_mex|2022-05-06"
      ],
      "attributes":[
        "BULK"
      ]
    },
    {
      "source":77,
      "target":78,
      "directed":false,
      "length":0.00530596,
      "support":0.0,
      "removed":false,
      "sequences":[
        "ID_CEC-22-6789|ST_2|CODE_15057|SX_M|RISK_3|AGE_30|SES_1|SCO_2|CD4_1|DRUG_0|MET_NA|APP_1|RES_1|REC_0|VEN_1|CL_85|NAT_mex|2022-03-14",
        "ID_CEC-22-6793|ST_2|CODE_15057|SX_M|RISK_3|AGE_29|SES_2|SCO_2|CD4_2|DRUG_1|MET_NA|APP_0|RES_1|REC_0|VEN_0|CL_85|NAT_mex|2022-03-14"
      ],
      "attributes":[
        "BULK"
      ]
    },
    {
      "source":895,
      "target":896,
      "directed":false,
      "length":0.0102939,
      "support":0.0,
      "removed":false,
      "sequences":[
        "ID_CEC-22-6799|ST_1|CODE_09003|SX_M|RISK_3|AGE_36|SES_1|SCO_2|CD4_2|DRUG_0|MET_NA|APP_1|RES_1|REC_0|VEN_1|CL_400|NAT_mex|2022-03-15",
        "ID_CEC-22-9567|ST_1|CODE_09006|SX_M|RISK_3|AGE_27|SES_2|SCO_3|CD4_1|DRUG_0|MET_NA|APP_1|RES_1|REC_0|VEN_1|CL_400|NAT_mex|2022-11-11"
      ],
      "attributes":[
        "BULK"
      ]
    },
    {
      "source":715,
      "target":716,
      "directed":false,
      "length":0.00637723,
      "support":0.0,
      "removed":false,
      "sequences":[
        "ID_CEC-22-6804|ST_1|CODE_07106|SX_M|RISK_3|AGE_30|SES_2|SCO_3|CD4_1|DRUG_1|MET_NA|APP_1|RES_1|REC_0|VEN_1|CL_363|NAT_mex|2022-03-15",
        "ID_CEC-22-6924|ST_1|CODE_07106|SX_M|RISK_3|AGE_32|SES_2|SCO_3|CD4_2|DRUG_1|MET_NA|APP_0|RES_1|REC_0|VEN_1|CL_363|NAT_mex|2022-03-24"
      ],
      "attributes":[
        "BULK"
      ]
    },
    {
      "source":715,
      "target":719,
      "directed":false,
      "length":0.0117141,
      "support":0.0,
      "removed":false,
      "sequences":[
        "ID_CEC-22-6804|ST_1|CODE_07106|SX_M|RISK_3|AGE_30|SES_2|SCO_3|CD4_1|DRUG_1|MET_NA|APP_1|RES_1|REC_0|VEN_1|CL_363|NAT_mex|2022-03-15",
        "ID_CEC-22-9305|ST_1|CODE_09015|SX_M|RISK_3|AGE_38|SES_2|SCO_3|CD4_1|DRUG_1|MET_NA|APP_1|RES_1|REC_0|VEN_0|CL_363|NAT_mex|2022-10-14"
      ],
      "attributes":[
        "BULK"
      ]
    },
    {
      "source":2297,
      "target":2298,
      "directed":false,
      "length":0.00211338,
      "support":0.0,
      "removed":false,
      "sequences":[
        "ID_CEC-22-6814|ST_1|CODE_09006|SX_M|RISK_3|AGE_28|SES_1|SCO_2|CD4_1|DRUG_1|MET_NA|APP_0|RES_1|REC_0|VEN_0|CL_488|NAT_mex|2022-03-15",
        "ID_CEC-22-6819|ST_1|CODE_09003|SX_M|RISK_3|AGE_35|SES_2|SCO_3|CD4_2|DRUG_1|MET_NA|APP_1|RES_1|REC_0|VEN_1|CL_488|NAT_mex|2022-03-15"
      ],
      "attributes":[
        "BULK"
      ]
    },
    {
      "source":3264,
      "target":3265,
      "directed":false,
      "length":0.0038836,
      "support":0.0,
      "removed":false,
      "sequences":[
        "ID_CEC-22-6818|ST_1|CODE_09005|SX_M|RISK_2|AGE_36|SES_1|SCO_1|CD4_1|DRUG_0|MET_NA|APP_0|RES_1|REC_0|VEN_1|CL_1181|NAT_mex|2022-03-15",
        "ID_CEC-22-6820|ST_1|CODE_09005|SX_F|RISK_1|AGE_32|SES_2|SCO_3|CD4_1|DRUG_1|MET_NA|APP_0|RES_1|REC_0|VEN_0|CL_1181|NAT_mex|2022-03-15"
      ],
      "attributes":[
        "BULK"
      ]
    },
    {
      "source":922,
      "target":923,
      "directed":false,
      "length":0.0028234,
      "support":0.0,
      "removed":false,
      "sequences":[
        "ID_CEC-22-6821|ST_1|CODE_09016|SX_M|RISK_NA|AGE_46|SES_NA|SCO_NA|CD4_2|DRUG_NA|MET_NA|APP_NA|RES_2|REC_0|VEN_NA|CL_401|NAT_NA|2022-03-15",
        "ID_CEC-22-8387|ST_1|CODE_09015|SX_F|RISK_1|AGE_53|SES_1|SCO_2|CD4_2|DRUG_1|MET_NA|APP_0|RES_2|REC_0|VEN_0|CL_401|NAT_mex|2022-07-20"
      ],
      "attributes":[
        "BULK"
      ]
    },
    {
      "source":922,
      "target":924,
      "directed":false,
      "length":0.00247044,
      "support":0.0,
      "removed":false,
      "sequences":[
        "ID_CEC-22-6821|ST_1|CODE_09016|SX_M|RISK_NA|AGE_46|SES_NA|SCO_NA|CD4_2|DRUG_NA|MET_NA|APP_NA|RES_2|REC_0|VEN_NA|CL_401|NAT_NA|2022-03-15",
        "ID_CEC-22-8782|ST_1|CODE_09014|SX_M|RISK_3|AGE_31|SES_2|SCO_3|CD4_1|DRUG_0|MET_NA|APP_0|RES_2|REC_0|VEN_0|CL_401|NAT_mex|2022-08-29"
      ],
      "attributes":[
        "BULK"
      ]
    },
    {
      "source":3266,
      "target":3267,
      "directed":false,
      "length":0.00317798,
      "support":0.0,
      "removed":false,
      "sequences":[
        "ID_CEC-22-6827|ST_1|CODE_09006|SX_M|RISK_2|AGE_22|SES_2|SCO_2|CD4_1|DRUG_1|MET_NA|APP_0|RES_5|REC_0|VEN_1|CL_1182|NAT_mex|2022-03-16",
        "ID_CEC-22-6828|ST_1|CODE_09006|SX_FT|RISK_4|AGE_21|SES_2|SCO_2|CD4_1|DRUG_1|MET_NA|APP_0|RES_5|REC_0|VEN_1|CL_1182|NAT_mex|2022-03-16"
      ],
      "attributes":[
        "BULK"
      ]
    },
    {
      "source":311,
      "target":312,
      "directed":false,
      "length":0.00246695,
      "support":0.0,
      "removed":false,
      "sequences":[
        "ID_CEC-22-6832|ST_1|CODE_09008|SX_M|RISK_3|AGE_23|SES_1|SCO_2|CD4_2|DRUG_0|MET_NA|APP_0|RES_1|REC_0|VEN_0|CL_388|NAT_mex|2022-03-16",
        "ID_CEC-22-7611|ST_1|CODE_09008|SX_M|RISK_2|AGE_42|SES_1|SCO_3|CD4_1|DRUG_1|MET_NA|APP_0|RES_1|REC_0|VEN_0|CL_388|NAT_mex|2022-05-20"
      ],
      "attributes":[
        "BULK"
      ]
    },
    {
      "source":311,
      "target":313,
      "directed":false,
      "length":0.00494619,
      "support":0.0,
      "removed":false,
      "sequences":[
        "ID_CEC-22-6832|ST_1|CODE_09008|SX_M|RISK_3|AGE_23|SES_1|SCO_2|CD4_2|DRUG_0|MET_NA|APP_0|RES_1|REC_0|VEN_0|CL_388|NAT_mex|2022-03-16",
        "ID_CEC-22-8162|ST_1|CODE_09008|SX_M|RISK_3|AGE_21|SES_1|SCO_2|CD4_2|DRUG_1|MET_NA|APP_1|RES_1|REC_0|VEN_0|CL_388|NAT_mex|2022-07-01"
      ],
      "attributes":[
        "BULK"
      ]
    },
    {
      "source":311,
      "target":314,
      "directed":false,
      "length":0.00672729,
      "support":0.0,
      "removed":false,
      "sequences":[
        "ID_CEC-22-6832|ST_1|CODE_09008|SX_M|RISK_3|AGE_23|SES_1|SCO_2|CD4_2|DRUG_0|MET_NA|APP_0|RES_1|REC_0|VEN_0|CL_388|NAT_mex|2022-03-16",
        "ID_CEC-22-9446|ST_1|CODE_09012|SX_M|RISK_3|AGE_18|SES_2|SCO_2|CD4_1|DRUG_1|MET_NA|APP_0|RES_1|REC_0|VEN_0|CL_388|NAT_mex|2022-10-28"
      ],
      "attributes":[
        "BULK"
      ]
    },
    {
      "source":198,
      "target":201,
      "directed":false,
      "length":0.00353303,
      "support":0.0,
      "removed":false,
      "sequences":[
        "ID_CEC-22-6838|ST_2|CODE_15033|SX_M|RISK_3|AGE_21|SES_1|SCO_2|CD4_1|DRUG_0|MET_NA|APP_1|RES_1|REC_0|VEN_1|CL_194|NAT_mex|2022-03-16",
        "ID_CEC-22-8075|ST_2|CODE_15104|SX_M|RISK_3|AGE_20|SES_2|SCO_2|CD4_2|DRUG_1|MET_NA|APP_1|RES_1|REC_0|VEN_1|CL_194|NAT_mex|2022-06-24"
      ],
      "attributes":[
        "BULK"
      ]
    },
    {
      "source":902,
      "target":903,
      "directed":false,
      "length":0.0115562,
      "support":0.0,
      "removed":false,
      "sequences":[
        "ID_CEC-22-6841|ST_1|CODE_09010|SX_M|RISK_2|AGE_31|SES_1|SCO_2|CD4_1|DRUG_1|MET_NA|APP_0|RES_1|REC_0|VEN_0|CL_315|NAT_mex|2022-03-16",
        "ID_CEC-22-8837|ST_1|CODE_09015|SX_M|RISK_3|AGE_33|SES_1|SCO_3|CD4_1|DRUG_0|MET_NA|APP_1|RES_1|REC_0|VEN_0|CL_315|NAT_mex|2022-08-31"
      ],
      "attributes":[
        "BULK"
      ]
    },
    {
      "source":1690,
      "target":1691,
      "directed":false,
      "length":0.00852962,
      "support":0.0,
      "removed":false,
      "sequences":[
        "ID_CEC-22-6862|ST_2|CODE_15035|SX_M|RISK_3|AGE_38|SES_1|SCO_3|CD4_1|DRUG_1|MET_NA|APP_0|RES_2|REC_0|VEN_0|CL_508|NAT_mex|2022-03-18",
        "ID_CEC-22-7065|ST_2|CODE_15035|SX_M|RISK_3|AGE_33|SES_2|SCO_3|CD4_2|DRUG_NA|MET_NA|APP_1|RES_2|REC_0|VEN_0|CL_508|NAT_mex|2022-04-05"
      ],
      "attributes":[
        "BULK"
      ]
    },
    {
      "source":1922,
      "target":1923,
      "directed":false,
      "length":0.0056518,
      "support":0.0,
      "removed":false,
      "sequences":[
        "ID_CEC-22-6867|ST_1|CODE_09015|SX_M|RISK_3|AGE_34|SES_2|SCO_3|CD4_1|DRUG_1|MET_NA|APP_1|RES_1|REC_0|VEN_1|CL_548|NAT_mex|2022-03-18",
        "ID_CEC-22-7387|ST_2|CODE_15081|SX_M|RISK_3|AGE_27|SES_2|SCO_3|CD4_1|DRUG_0|MET_NA|APP_1|RES_1|REC_0|VEN_1|CL_548|NAT_mex|2022-05-04"
      ],
      "attributes":[
        "BULK"
      ]
    },
    {
      "source":3268,
      "target":3269,
      "directed":false,
      "length":0.000352205,
      "support":0.0,
      "removed":false,
      "sequences":[
        "ID_CEC-22-6870|ST_1|CODE_09006|SX_M|RISK_3|AGE_20|SES_1|SCO_2|CD4_1|DRUG_1|MET_NA|APP_1|RES_1|REC_0|VEN_0|CL_645|NAT_mex|2022-03-18",
        "ID_CEC-22-7662|ST_1|CODE_09005|SX_M|RISK_3|AGE_22|SES_2|SCO_2|CD4_2|DRUG_0|MET_NA|APP_1|RES_1|REC_0|VEN_0|CL_645|NAT_mex|2022-05-24"
      ],
      "attributes":[
        "BULK"
      ]
    },
    {
      "source":3270,
      "target":3271,
      "directed":false,
      "length":0.00317619,
      "support":0.0,
      "removed":false,
      "sequences":[
        "ID_CEC-22-6873|ST_1|CODE_09012|SX_M|RISK_3|AGE_36|SES_1|SCO_3|CD4_2|DRUG_1|MET_1|APP_0|RES_1|REC_1|VEN_0|CL_1183|NAT_mex|2022-03-22",
        "ID_CEC-22-7256|ST_1|CODE_09006|SX_M|RISK_3|AGE_47|SES_1|SCO_2|CD4_1|DRUG_0|MET_NA|APP_0|RES_1|REC_0|VEN_1|CL_1183|NAT_mex|2022-04-25"
      ],
      "attributes":[
        "BULK"
      ]
    },
    {
      "source":1780,
      "target":1781,
      "directed":false,
      "length":0.0038852,
      "support":0.0,
      "removed":false,
      "sequences":[
        "ID_CEC-22-6875|ST_1|CODE_09013|SX_M|RISK_3|AGE_34|SES_1|SCO_2|CD4_2|DRUG_1|MET_NA|APP_1|RES_1|REC_1|VEN_1|CL_528|NAT_mex|2022-03-22",
        "ID_CEC-22-7070|ST_1|CODE_09005|SX_M|RISK_3|AGE_26|SES_1|SCO_3|CD4_2|DRUG_1|MET_NA|APP_1|RES_1|REC_0|VEN_1|CL_528|NAT_mex|2022-04-05"
      ],
      "attributes":[
        "BULK"
      ]
    },
    {
      "source":1780,
      "target":1782,
      "directed":false,
      "length":0.0117197,
      "support":0.0,
      "removed":false,
      "sequences":[
        "ID_CEC-22-6875|ST_1|CODE_09013|SX_M|RISK_3|AGE_34|SES_1|SCO_2|CD4_2|DRUG_1|MET_NA|APP_1|RES_1|REC_1|VEN_1|CL_528|NAT_mex|2022-03-22",
        "ID_CEC-22-7914|ST_1|CODE_09007|SX_M|RISK_3|AGE_33|SES_NA|SCO_2|CD4_3|DRUG_1|MET_NA|APP_1|RES_1|REC_1|VEN_0|CL_528|NAT_mex|2022-06-13"
      ],
      "attributes":[
        "BULK"
      ]
    },
    {
      "source":1780,
      "target":1783,
      "directed":false,
      "length":0.0120764,
      "support":0.0,
      "removed":false,
      "sequences":[
        "ID_CEC-22-6875|ST_1|CODE_09013|SX_M|RISK_3|AGE_34|SES_1|SCO_2|CD4_2|DRUG_1|MET_NA|APP_1|RES_1|REC_1|VEN_1|CL_528|NAT_mex|2022-03-22",
        "ID_CEC-22-8498|ST_1|CODE_09007|SX_FT|RISK_4|AGE_29|SES_2|SCO_3|CD4_2|DRUG_1|MET_NA|APP_NA|RES_1|REC_0|VEN_0|CL_528|NAT_mex|2022-08-05"
      ],
      "attributes":[
        "BULK"
      ]
    },
    {
      "source":3272,
      "target":3273,
      "directed":false,
      "length":0.013072,
      "support":0.0,
      "removed":false,
      "sequences":[
        "ID_CEC-22-6878|ST_1|CODE_09005|SX_FT|RISK_4|AGE_29|SES_2|SCO_2|CD4_1|DRUG_1|MET_NA|APP_1|RES_1|REC_0|VEN_NA|CL_NA|NAT_mex|2022-03-22",
        "ID_CEC-22-7132|ST_1|CODE_09015|SX_M|RISK_2|AGE_30|SES_2|SCO_2|CD4_1|DRUG_1|MET_NA|APP_1|RES_1|REC_0|VEN_0|CL_NA|NAT_mex|2022-04-11"
      ],
      "attributes":[
        "BULK"
      ]
    },
    {
      "source":3274,
      "target":3275,
      "directed":false,
      "length":0.0,
      "support":0.0,
      "removed":false,
      "sequences":[
        "ID_CEC-22-6884|ST_1|CODE_09007|SX_M|RISK_3|AGE_29|SES_2|SCO_2|CD4_2|DRUG_0|MET_NA|APP_1|RES_1|REC_0|VEN_0|CL_561|NAT_mex|2022-03-23",
        "ID_CEC-22-6888|ST_2|CODE_15109|SX_M|RISK_3|AGE_21|SES_2|SCO_2|CD4_2|DRUG_0|MET_NA|APP_1|RES_1|REC_0|VEN_0|CL_561|NAT_mex|2022-03-23"
      ],
      "attributes":[
        "BULK"
      ]
    },
    {
      "source":213,
      "target":214,
      "directed":false,
      "length":0.00885268,
      "support":0.0,
      "removed":false,
      "sequences":[
        "ID_CEC-22-6887|ST_1|CODE_09007|SX_M|RISK_3|AGE_19|SES_2|SCO_2|CD4_3|DRUG_1|MET_NA|APP_1|RES_1|REC_0|VEN_1|CL_23|NAT_mex|2022-03-23",
        "ID_CEC-22-7974|ST_2|CODE_15030|SX_M|RISK_3|AGE_21|SES_2|SCO_2|CD4_1|DRUG_1|MET_NA|APP_0|RES_1|REC_0|VEN_0|CL_23|NAT_mex|2022-06-15"
      ],
      "attributes":[
        "BULK"
      ]
    },
    {
      "source":213,
      "target":215,
      "directed":false,
      "length":0.00176332,
      "support":0.0,
      "removed":false,
      "sequences":[
        "ID_CEC-22-6887|ST_1|CODE_09007|SX_M|RISK_3|AGE_19|SES_2|SCO_2|CD4_3|DRUG_1|MET_NA|APP_1|RES_1|REC_0|VEN_1|CL_23|NAT_mex|2022-03-23",
        "ID_CEC-22-7976|ST_2|CODE_15030|SX_M|RISK_3|AGE_22|SES_1|SCO_2|CD4_1|DRUG_1|MET_NA|APP_1|RES_1|REC_0|VEN_0|CL_23|NAT_mex|2022-06-15"
      ],
      "attributes":[
        "BULK"
      ]
    },
    {
      "source":213,
      "target":216,
      "directed":false,
      "length":0.00742879,
      "support":0.0,
      "removed":false,
      "sequences":[
        "ID_CEC-22-6887|ST_1|CODE_09007|SX_M|RISK_3|AGE_19|SES_2|SCO_2|CD4_3|DRUG_1|MET_NA|APP_1|RES_1|REC_0|VEN_1|CL_23|NAT_mex|2022-03-23",
        "ID_CEC-22-8221|ST_2|CODE_15099|SX_M|RISK_3|AGE_24|SES_2|SCO_2|CD4_2|DRUG_1|MET_NA|APP_1|RES_1|REC_0|VEN_0|CL_23|NAT_mex|2022-07-06"
      ],
      "attributes":[
        "BULK"
      ]
    },
    {
      "source":213,
      "target":217,
      "directed":false,
      "length":0.00993656,
      "support":0.0,
      "removed":false,
      "sequences":[
        "ID_CEC-22-6887|ST_1|CODE_09007|SX_M|RISK_3|AGE_19|SES_2|SCO_2|CD4_3|DRUG_1|MET_NA|APP_1|RES_1|REC_0|VEN_1|CL_23|NAT_mex|2022-03-23",
        "ID_CEC-22-9411|ST_2|CODE_15093|SX_M|RISK_3|AGE_19|SES_1|SCO_2|CD4_1|DRUG_0|MET_NA|APP_0|RES_1|REC_0|VEN_0|CL_23|NAT_mex|2022-10-26"
      ],
      "attributes":[
        "BULK"
      ]
    },
    {
      "source":213,
      "target":218,
      "directed":false,
      "length":0.00671974,
      "support":0.0,
      "removed":false,
      "sequences":[
        "ID_CEC-22-6887|ST_1|CODE_09007|SX_M|RISK_3|AGE_19|SES_2|SCO_2|CD4_3|DRUG_1|MET_NA|APP_1|RES_1|REC_0|VEN_1|CL_23|NAT_mex|2022-03-23",
        "ID_CEC-22-9509|ST_2|CODE_15099|SX_M|RISK_3|AGE_18|SES_2|SCO_2|CD4_2|DRUG_1|MET_NA|APP_1|RES_1|REC_0|VEN_1|CL_23|NAT_mex|2022-11-07"
      ],
      "attributes":[
        "BULK"
      ]
    },
    {
      "source":3276,
      "target":3277,
      "directed":false,
      "length":0.0120829,
      "support":0.0,
      "removed":false,
      "sequences":[
        "ID_CEC-22-6891|ST_2|CODE_15081|SX_M|RISK_NA|AGE_49|SES_NA|SCO_NA|CD4_2|DRUG_NA|MET_NA|APP_NA|RES_5|REC_0|VEN_NA|CL_1184|NAT_NA|2022-03-23",
        "ID_CEC-22-7044|ST_1|CODE_07106|SX_M|RISK_3|AGE_27|SES_1|SCO_2|CD4_1|DRUG_0|MET_NA|APP_1|RES_5|REC_0|VEN_0|CL_1184|NAT_mex|2022-04-04"
      ],
      "attributes":[
        "BULK"
      ]
    },
    {
      "source":3278,
      "target":3279,
      "directed":false,
      "length":0.00959089,
      "support":0.0,
      "removed":false,
      "sequences":[
        "ID_CEC-22-6894|ST_1|CODE_09005|SX_M|RISK_3|AGE_22|SES_2|SCO_2|CD4_2|DRUG_0|MET_NA|APP_1|RES_5|REC_0|VEN_1|CL_1185|NAT_mex|2022-03-23",
        "ID_CEC-22-8274|ST_1|CODE_09014|SX_M|RISK_3|AGE_18|SES_1|SCO_2|CD4_2|DRUG_1|MET_NA|APP_1|RES_5|REC_1|VEN_0|CL_1185|NAT_mex|2022-07-12"
      ],
      "attributes":[
        "BULK"
      ]
    },
    {
      "source":79,
      "target":80,
      "directed":false,
      "length":0.0135692,
      "support":0.0,
      "removed":false,
      "sequences":[
        "ID_CEC-22-6896|ST_2|CODE_15013|SX_M|RISK_3|AGE_31|SES_2|SCO_3|CD4_1|DRUG_1|MET_NA|APP_1|RES_1|REC_0|VEN_0|CL_85|NAT_mex|2022-03-23",
        "ID_CEC-22-6962|ST_2|CODE_15095|SX_M|RISK_3|AGE_24|SES_2|SCO_2|CD4_2|DRUG_1|MET_NA|APP_0|RES_1|REC_0|VEN_0|CL_85|NAT_mex|2022-03-28"
      ],
      "attributes":[
        "BULK"
      ]
    },
    {
      "source":1874,
      "target":1875,
      "directed":false,
      "length":0.0122907,
      "support":0.0,
      "removed":false,
      "sequences":[
        "ID_CEC-22-6897|ST_1|CODE_09015|SX_M|RISK_3|AGE_20|SES_2|SCO_2|CD4_2|DRUG_1|MET_NA|APP_0|RES_1|REC_0|VEN_0|CL_384|NAT_mex|2022-03-23",
        "ID_CEC-22-8220|ST_2|CODE_15120|SX_M|RISK_3|AGE_46|SES_2|SCO_2|CD4_1|DRUG_1|MET_NA|APP_1|RES_1|REC_0|VEN_0|CL_384|NAT_mex|2022-07-06"
      ],
      "attributes":[
        "BULK"
      ]
    },
    {
      "source":3281,
      "target":3280,
      "directed":false,
      "length":0.00282041,
      "support":0.0,
      "removed":false,
      "sequences":[
        "ID_CEC-22-6899|ST_1|CODE_09005|SX_M|RISK_3|AGE_24|SES_1|SCO_2|CD4_1|DRUG_1|MET_NA|APP_1|RES_1|REC_0|VEN_1|CL_1186|NAT_mex|2022-03-23",
        "ID_CEC-22-8616|ST_1|CODE_07106|SX_M|RISK_3|AGE_31|SES_1|SCO_3|CD4_2|DRUG_1|MET_NA|APP_1|RES_1|REC_0|VEN_1|CL_1186|NAT_mex|2022-08-15"
      ],
      "attributes":[
        "BULK"
      ]
    },
    {
      "source":1019,
      "target":1020,
      "directed":false,
      "length":0.0063672,
      "support":0.0,
      "removed":false,
      "sequences":[
        "ID_CEC-22-6904|ST_1|CODE_09002|SX_M|RISK_3|AGE_20|SES_2|SCO_2|CD4_1|DRUG_1|MET_NA|APP_1|RES_2|REC_0|VEN_1|CL_420|NAT_mex|2022-03-23",
        "ID_CEC-22-8504|ST_1|CODE_09015|SX_M|RISK_3|AGE_28|SES_1|SCO_3|CD4_2|DRUG_1|MET_NA|APP_1|RES_2|REC_0|VEN_0|CL_420|NAT_NA|2022-08-05"
      ],
      "attributes":[
        "BULK"
      ]
    },
    {
      "source":987,
      "target":988,
      "directed":false,
      "length":0.00779026,
      "support":0.0,
      "removed":false,
      "sequences":[
        "ID_CEC-22-6906|ST_1|CODE_09015|SX_M|RISK_3|AGE_23|SES_1|SCO_2|CD4_1|DRUG_0|MET_NA|APP_1|RES_1|REC_0|VEN_1|CL_462|NAT_mex|2022-03-24",
        "ID_CEC-22-9320|ST_1|CODE_09015|SX_M|RISK_2|AGE_37|SES_1|SCO_2|CD4_1|DRUG_0|MET_NA|APP_0|RES_1|REC_0|VEN_0|CL_462|NAT_mex|2022-10-17"
      ],
      "attributes":[
        "BULK"
      ]
    },
    {
      "source":987,
      "target":989,
      "directed":false,
      "length":0.0113791,
      "support":0.0,
      "removed":false,
      "sequences":[
        "ID_CEC-22-6906|ST_1|CODE_09015|SX_M|RISK_3|AGE_23|SES_1|SCO_2|CD4_1|DRUG_0|MET_NA|APP_1|RES_1|REC_0|VEN_1|CL_462|NAT_mex|2022-03-24",
        "ID_CEC-22-9321|ST_1|CODE_09013|SX_F|RISK_1|AGE_34|SES_1|SCO_3|CD4_1|DRUG_0|MET_NA|APP_0|RES_1|REC_0|VEN_0|CL_462|NAT_mex|2022-10-17"
      ],
      "attributes":[
        "BULK"
      ]
    },
    {
      "source":749,
      "target":750,
      "directed":false,
      "length":0.00211555,
      "support":0.0,
      "removed":false,
      "sequences":[
        "ID_CEC-22-6907|ST_1|CODE_09007|SX_M|RISK_3|AGE_26|SES_2|SCO_3|CD4_2|DRUG_0|MET_NA|APP_0|RES_1|REC_0|VEN_0|CL_285|NAT_mex|2022-03-24",
        "ID_CEC-22-8814|ST_1|CODE_09007|SX_M|RISK_2|AGE_36|SES_2|SCO_3|CD4_1|DRUG_0|MET_NA|APP_0|RES_1|REC_0|VEN_0|CL_285|NAT_mex|2022-08-30"
      ],
      "attributes":[
        "BULK"
      ]
    },
    {
      "source":749,
      "target":751,
      "directed":false,
      "length":0.0031821,
      "support":0.0,
      "removed":false,
      "sequences":[
        "ID_CEC-22-6907|ST_1|CODE_09007|SX_M|RISK_3|AGE_26|SES_2|SCO_3|CD4_2|DRUG_0|MET_NA|APP_0|RES_1|REC_0|VEN_0|CL_285|NAT_mex|2022-03-24",
        "ID_CEC-22-9664|ST_1|CODE_09006|SX_M|RISK_NA|AGE_31|SES_NA|SCO_NA|CD4_3|DRUG_NA|MET_NA|APP_NA|RES_4|REC_0|VEN_NA|CL_285|NAT_NA|2022-11-24"
      ],
      "attributes":[
        "BULK"
      ]
    },
    {
      "source":637,
      "target":638,
      "directed":false,
      "length":0.0138787,
      "support":0.0,
      "removed":false,
      "sequences":[
        "ID_CEC-22-6908|ST_1|CODE_09011|SX_M|RISK_3|AGE_24|SES_2|SCO_2|CD4_2|DRUG_1|MET_NA|APP_1|RES_3|REC_0|VEN_1|CL_50|NAT_mex|2022-03-24",
        "ID_CEC-22-8880|ST_1|CODE_09005|SX_M|RISK_3|AGE_23|SES_2|SCO_2|CD4_2|DRUG_1|MET_NA|APP_1|RES_3|REC_0|VEN_1|CL_50|NAT_mex|2022-09-05"
      ],
      "attributes":[
        "BULK"
      ]
    },
    {
      "source":637,
      "target":639,
      "directed":false,
      "length":0.00992741,
      "support":0.0,
      "removed":false,
      "sequences":[
        "ID_CEC-22-6908|ST_1|CODE_09011|SX_M|RISK_3|AGE_24|SES_2|SCO_2|CD4_2|DRUG_1|MET_NA|APP_1|RES_3|REC_0|VEN_1|CL_50|NAT_mex|2022-03-24",
        "ID_CEC-22-9350|ST_1|CODE_09015|SX_M|RISK_3|AGE_19|SES_2|SCO_2|CD4_2|DRUG_1|MET_NA|APP_1|RES_3|REC_0|VEN_0|CL_50|NAT_mex|2022-10-20"
      ],
      "attributes":[
        "BULK"
      ]
    },
    {
      "source":167,
      "target":170,
      "directed":false,
      "length":0.0074327,
      "support":0.0,
      "removed":false,
      "sequences":[
        "ID_CEC-22-6921|ST_1|CODE_09010|SX_M|RISK_3|AGE_30|SES_1|SCO_2|CD4_1|DRUG_0|MET_NA|APP_1|RES_2|REC_0|VEN_1|CL_19|NAT_mex|2022-03-24",
        "ID_CEC-22-8883|ST_1|CODE_09005|SX_M|RISK_3|AGE_32|SES_1|SCO_3|CD4_2|DRUG_0|MET_NA|APP_1|RES_2|REC_0|VEN_1|CL_19|NAT_mex|2022-09-05"
      ],
      "attributes":[
        "BULK"
      ]
    },
    {
      "source":716,
      "target":719,
      "directed":false,
      "length":0.00850144,
      "support":0.0,
      "removed":false,
      "sequences":[
        "ID_CEC-22-6924|ST_1|CODE_07106|SX_M|RISK_3|AGE_32|SES_2|SCO_3|CD4_2|DRUG_1|MET_NA|APP_0|RES_1|REC_0|VEN_1|CL_363|NAT_mex|2022-03-24",
        "ID_CEC-22-9305|ST_1|CODE_09015|SX_M|RISK_3|AGE_38|SES_2|SCO_3|CD4_1|DRUG_1|MET_NA|APP_1|RES_1|REC_0|VEN_0|CL_363|NAT_mex|2022-10-14"
      ],
      "attributes":[
        "BULK"
      ]
    },
    {
      "source":411,
      "target":412,
      "directed":false,
      "length":0.0095684,
      "support":0.0,
      "removed":false,
      "sequences":[
        "ID_CEC-22-6925|ST_1|CODE_09011|SX_M|RISK_3|AGE_31|SES_2|SCO_2|CD4_2|DRUG_1|MET_NA|APP_1|RES_1|REC_0|VEN_1|CL_149|NAT_mex|2022-03-24",
        "ID_CEC-22-7552|ST_1|CODE_09006|SX_M|RISK_3|AGE_28|SES_2|SCO_2|CD4_1|DRUG_1|MET_NA|APP_0|RES_1|REC_0|VEN_0|CL_149|NAT_mex|2022-05-16"
      ],
      "attributes":[
        "BULK"
      ]
    },
    {
      "source":411,
      "target":415,
      "directed":false,
      "length":0.000703653,
      "support":0.0,
      "removed":false,
      "sequences":[
        "ID_CEC-22-6925|ST_1|CODE_09011|SX_M|RISK_3|AGE_31|SES_2|SCO_2|CD4_2|DRUG_1|MET_NA|APP_1|RES_1|REC_0|VEN_1|CL_149|NAT_mex|2022-03-24",
        "ID_CEC-22-9881|ST_1|CODE_09003|SX_M|RISK_3|AGE_26|SES_1|SCO_3|CD4_1|DRUG_1|MET_NA|APP_1|RES_1|REC_0|VEN_0|CL_149|NAT_mex|2022-12-15"
      ],
      "attributes":[
        "BULK"
      ]
    },
    {
      "source":102,
      "target":103,
      "directed":false,
      "length":0.0117185,
      "support":0.0,
      "removed":false,
      "sequences":[
        "ID_CEC-22-6926|ST_1|CODE_09014|SX_M|RISK_NA|AGE_28|SES_NA|SCO_NA|CD4_2|DRUG_NA|MET_NA|APP_NA|RES_1|REC_0|VEN_NA|CL_16|NAT_NA|2022-03-24",
        "ID_CEC-22-7088|ST_2|CODE_15121|SX_M|RISK_3|AGE_24|SES_2|SCO_2|CD4_1|DRUG_1|MET_NA|APP_1|RES_1|REC_0|VEN_1|CL_16|NAT_mex|2022-04-06"
      ],
      "attributes":[
        "BULK"
      ]
    },
    {
      "source":102,
      "target":106,
      "directed":false,
      "length":0.00672062,
      "support":0.0,
      "removed":false,
      "sequences":[
        "ID_CEC-22-6926|ST_1|CODE_09014|SX_M|RISK_NA|AGE_28|SES_NA|SCO_NA|CD4_2|DRUG_NA|MET_NA|APP_NA|RES_1|REC_0|VEN_NA|CL_16|NAT_NA|2022-03-24",
        "ID_CEC-22-9289|ST_1|CODE_09005|SX_M|RISK_NA|AGE_22|SES_NA|SCO_NA|CD4_2|DRUG_NA|MET_NA|APP_NA|RES_1|REC_0|VEN_NA|CL_16|NAT_NA|2022-10-13"
      ],
      "attributes":[
        "BULK"
      ]
    },
    {
      "source":102,
      "target":107,
      "directed":false,
      "length":0.0131646,
      "support":0.0,
      "removed":false,
      "sequences":[
        "ID_CEC-22-6926|ST_1|CODE_09014|SX_M|RISK_NA|AGE_28|SES_NA|SCO_NA|CD4_2|DRUG_NA|MET_NA|APP_NA|RES_1|REC_0|VEN_NA|CL_16|NAT_NA|2022-03-24",
        "ID_CEC-22-9709|ST_2|CODE_15081|SX_M|RISK_3|AGE_36|SES_1|SCO_3|CD4_1|DRUG_1|MET_NA|APP_1|RES_1|REC_0|VEN_0|CL_16|NAT_mex|2022-11-30"
      ],
      "attributes":[
        "BULK"
      ]
    },
    {
      "source":102,
      "target":108,
      "directed":false,
      "length":0.0131579,
      "support":0.0,
      "removed":false,
      "sequences":[
        "ID_CEC-22-6926|ST_1|CODE_09014|SX_M|RISK_NA|AGE_28|SES_NA|SCO_NA|CD4_2|DRUG_NA|MET_NA|APP_NA|RES_1|REC_0|VEN_NA|CL_16|NAT_NA|2022-03-24",
        "ID_CEC-22-9719|ST_1|CODE_09003|SX_M|RISK_3|AGE_21|SES_1|SCO_2|CD4_2|DRUG_1|MET_NA|APP_1|RES_2|REC_1|VEN_0|CL_16|NAT_mex|2022-12-01"
      ],
      "attributes":[
        "BULK"
      ]
    },
    {
      "source":17,
      "target":18,
      "directed":false,
      "length":0.00281961,
      "support":0.0,
      "removed":false,
      "sequences":[
        "ID_CEC-22-6929|ST_1|CODE_09016|SX_M|RISK_3|AGE_36|SES_1|SCO_2|CD4_1|DRUG_1|MET_NA|APP_1|RES_1|REC_0|VEN_0|CL_304|NAT_mex|2022-03-24",
        "ID_CEC-22-7365|ST_1|CODE_09016|SX_M|RISK_3|AGE_33|SES_2|SCO_2|CD4_2|DRUG_1|MET_NA|APP_1|RES_1|REC_0|VEN_1|CL_304|NAT_mex|2022-05-03"
      ],
      "attributes":[
        "BULK"
      ]
    },
    {
      "source":17,
      "target":19,
      "directed":false,
      "length":0.00671978,
      "support":0.0,
      "removed":false,
      "sequences":[
        "ID_CEC-22-6929|ST_1|CODE_09016|SX_M|RISK_3|AGE_36|SES_1|SCO_2|CD4_1|DRUG_1|MET_NA|APP_1|RES_1|REC_0|VEN_0|CL_304|NAT_mex|2022-03-24",
        "ID_CEC-22-7565|ST_2|CODE_15037|SX_M|RISK_3|AGE_27|SES_2|SCO_3|CD4_2|DRUG_1|MET_NA|APP_1|RES_1|REC_1|VEN_0|CL_304|NAT_mex|2022-05-18"
      ],
      "attributes":[
        "BULK"
      ]
    },
    {
      "source":17,
      "target":20,
      "directed":false,
      "length":0.00565179,
      "support":0.0,
      "removed":false,
      "sequences":[
        "ID_CEC-22-6929|ST_1|CODE_09016|SX_M|RISK_3|AGE_36|SES_1|SCO_2|CD4_1|DRUG_1|MET_NA|APP_1|RES_1|REC_0|VEN_0|CL_304|NAT_mex|2022-03-24",
        "ID_CEC-22-7636|ST_1|CODE_09002|SX_M|RISK_3|AGE_37|SES_2|SCO_3|CD4_2|DRUG_1|MET_NA|APP_1|RES_1|REC_0|VEN_1|CL_304|NAT_mex|2022-05-23"
      ],
      "attributes":[
        "BULK"
      ]
    },
    {
      "source":17,
      "target":21,
      "directed":false,
      "length":0.00743265,
      "support":0.0,
      "removed":false,
      "sequences":[
        "ID_CEC-22-6929|ST_1|CODE_09016|SX_M|RISK_3|AGE_36|SES_1|SCO_2|CD4_1|DRUG_1|MET_NA|APP_1|RES_1|REC_0|VEN_0|CL_304|NAT_mex|2022-03-24",
        "ID_CEC-22-7788|ST_1|CODE_09015|SX_M|RISK_3|AGE_51|SES_2|SCO_3|CD4_3|DRUG_1|MET_NA|APP_1|RES_1|REC_1|VEN_0|CL_304|NAT_mex|2022-06-02"
      ],
      "attributes":[
        "BULK"
      ]
    },
    {
      "source":17,
      "target":22,
      "directed":false,
      "length":0.00707734,
      "support":0.0,
      "removed":false,
      "sequences":[
        "ID_CEC-22-6929|ST_1|CODE_09016|SX_M|RISK_3|AGE_36|SES_1|SCO_2|CD4_1|DRUG_1|MET_NA|APP_1|RES_1|REC_0|VEN_0|CL_304|NAT_mex|2022-03-24",
        "ID_CEC-22-8178|ST_2|CODE_15057|SX_M|RISK_3|AGE_27|SES_2|SCO_3|CD4_1|DRUG_1|MET_NA|APP_0|RES_1|REC_0|VEN_0|CL_304|NAT_mex|2022-07-04"
      ],
      "attributes":[
        "BULK"
      ]
    },
    {
      "source":17,
      "target":23,
      "directed":false,
      "length":0.00672068,
      "support":0.0,
      "removed":false,
      "sequences":[
        "ID_CEC-22-6929|ST_1|CODE_09016|SX_M|RISK_3|AGE_36|SES_1|SCO_2|CD4_1|DRUG_1|MET_NA|APP_1|RES_1|REC_0|VEN_0|CL_304|NAT_mex|2022-03-24",
        "ID_CEC-22-8228|ST_1|CODE_09015|SX_M|RISK_3|AGE_29|SES_1|SCO_3|CD4_3|DRUG_1|MET_NA|APP_0|RES_1|REC_0|VEN_0|CL_304|NAT_mex|2022-07-07"
      ],
      "attributes":[
        "BULK"
      ]
    },
    {
      "source":17,
      "target":24,
      "directed":false,
      "length":0.0074265,
      "support":0.0,
      "removed":false,
      "sequences":[
        "ID_CEC-22-6929|ST_1|CODE_09016|SX_M|RISK_3|AGE_36|SES_1|SCO_2|CD4_1|DRUG_1|MET_NA|APP_1|RES_1|REC_0|VEN_0|CL_304|NAT_mex|2022-03-24",
        "ID_CEC-22-8276|ST_1|CODE_09015|SX_M|RISK_NA|AGE_33|SES_NA|SCO_NA|CD4_2|DRUG_NA|MET_NA|APP_NA|RES_1|REC_0|VEN_NA|CL_304|NAT_NA|2022-07-12"
      ],
      "attributes":[
        "BULK"
      ]
    },
    {
      "source":17,
      "target":25,
      "directed":false,
      "length":0.00957068,
      "support":0.0,
      "removed":false,
      "sequences":[
        "ID_CEC-22-6929|ST_1|CODE_09016|SX_M|RISK_3|AGE_36|SES_1|SCO_2|CD4_1|DRUG_1|MET_NA|APP_1|RES_1|REC_0|VEN_0|CL_304|NAT_mex|2022-03-24",
        "ID_CEC-22-8566|ST_2|CODE_15033|SX_M|RISK_3|AGE_31|SES_2|SCO_3|CD4_2|DRUG_0|MET_NA|APP_1|RES_3|REC_1|VEN_0|CL_304|NAT_mex|2022-08-11"
      ],
      "attributes":[
        "BULK"
      ]
    },
    {
      "source":17,
      "target":26,
      "directed":false,
      "length":0.00815414,
      "support":0.0,
      "removed":false,
      "sequences":[
        "ID_CEC-22-6929|ST_1|CODE_09016|SX_M|RISK_3|AGE_36|SES_1|SCO_2|CD4_1|DRUG_1|MET_NA|APP_1|RES_1|REC_0|VEN_0|CL_304|NAT_mex|2022-03-24",
        "ID_CEC-22-9852|ST_2|CODE_15057|SX_M|RISK_3|AGE_31|SES_1|SCO_3|CD4_2|DRUG_1|MET_NA|APP_1|RES_1|REC_0|VEN_1|CL_304|NAT_mex|2022-12-13"
      ],
      "attributes":[
        "BULK"
      ]
    },
    {
      "source":1281,
      "target":1282,
      "directed":false,
      "length":0.00743917,
      "support":0.0,
      "removed":false,
      "sequences":[
        "ID_CEC-22-6932|ST_2|CODE_15057|SX_M|RISK_3|AGE_40|SES_1|SCO_3|CD4_2|DRUG_1|MET_NA|APP_1|RES_2|REC_1|VEN_1|CL_448|NAT_mex|2022-03-25",
        "ID_CEC-22-7305|ST_2|CODE_15057|SX_M|RISK_3|AGE_27|SES_2|SCO_3|CD4_1|DRUG_0|MET_NA|APP_0|RES_1|REC_0|VEN_0|CL_448|NAT_mex|2022-04-27"
      ],
      "attributes":[
        "BULK"
      ]
    },
    {
      "source":1281,
      "target":1283,
      "directed":false,
      "length":0.00636711,
      "support":0.0,
      "removed":false,
      "sequences":[
        "ID_CEC-22-6932|ST_2|CODE_15057|SX_M|RISK_3|AGE_40|SES_1|SCO_3|CD4_2|DRUG_1|MET_NA|APP_1|RES_2|REC_1|VEN_1|CL_448|NAT_mex|2022-03-25",
        "ID_CEC-22-8726|ST_1|CODE_09014|SX_F|RISK_1|AGE_74|SES_1|SCO_1|CD4_1|DRUG_1|MET_NA|APP_NA|RES_1|REC_0|VEN_NA|CL_448|NAT_mex|2022-08-23"
      ],
      "attributes":[
        "BULK"
      ]
    },
    {
      "source":481,
      "target":483,
      "directed":false,
      "length":0.00993533,
      "support":0.0,
      "removed":false,
      "sequences":[
        "ID_CEC-22-6935|ST_2|CODE_15033|SX_M|RISK_3|AGE_27|SES_2|SCO_2|CD4_2|DRUG_1|MET_NA|APP_1|RES_1|REC_0|VEN_1|CL_390|NAT_mex|2022-03-25",
        "ID_CEC-22-7276|ST_1|CODE_09015|SX_M|RISK_3|AGE_20|SES_2|SCO_2|CD4_2|DRUG_1|MET_NA|APP_1|RES_1|REC_0|VEN_1|CL_390|NAT_mex|2022-04-26"
      ],
      "attributes":[
        "BULK"
      ]
    },
    {
      "source":481,
      "target":484,
      "directed":false,
      "length":0.00423586,
      "support":0.0,
      "removed":false,
      "sequences":[
        "ID_CEC-22-6935|ST_2|CODE_15033|SX_M|RISK_3|AGE_27|SES_2|SCO_2|CD4_2|DRUG_1|MET_NA|APP_1|RES_1|REC_0|VEN_1|CL_390|NAT_mex|2022-03-25",
        "ID_CEC-22-8360|ST_1|CODE_09010|SX_M|RISK_3|AGE_21|SES_1|SCO_2|CD4_2|DRUG_1|MET_1|APP_1|RES_1|REC_0|VEN_0|CL_390|NAT_mex|2022-07-19"
      ],
      "attributes":[
        "BULK"
      ]
    },
    {
      "source":481,
      "target":488,
      "directed":false,
      "length":0.0131633,
      "support":0.0,
      "removed":false,
      "sequences":[
        "ID_CEC-22-6935|ST_2|CODE_15033|SX_M|RISK_3|AGE_27|SES_2|SCO_2|CD4_2|DRUG_1|MET_NA|APP_1|RES_1|REC_0|VEN_1|CL_390|NAT_mex|2022-03-25",
        "ID_CEC-22-9128|ST_1|CODE_09007|SX_M|RISK_3|AGE_22|SES_1|SCO_2|CD4_2|DRUG_1|MET_NA|APP_1|RES_1|REC_0|VEN_1|CL_390|NAT_mex|2022-09-28"
      ],
      "attributes":[
        "BULK"
      ]
    },
    {
      "source":1366,
      "target":1367,
      "directed":false,
      "length":0.000703782,
      "support":0.0,
      "removed":false,
      "sequences":[
        "ID_CEC-22-6937|ST_1|CODE_09007|SX_M|RISK_3|AGE_26|SES_2|SCO_2|CD4_1|DRUG_1|MET_NA|APP_0|RES_1|REC_0|VEN_1|CL_519|NAT_mex|2022-03-25",
        "ID_CEC-22-6944|ST_1|CODE_09007|SX_M|RISK_3|AGE_22|SES_2|SCO_2|CD4_2|DRUG_1|MET_NA|APP_0|RES_1|REC_1|VEN_0|CL_519|NAT_mex|2022-03-25"
      ],
      "attributes":[
        "BULK"
      ]
    },
    {
      "source":1366,
      "target":1368,
      "directed":false,
      "length":0.00707132,
      "support":0.0,
      "removed":false,
      "sequences":[
        "ID_CEC-22-6937|ST_1|CODE_09007|SX_M|RISK_3|AGE_26|SES_2|SCO_2|CD4_1|DRUG_1|MET_NA|APP_0|RES_1|REC_0|VEN_1|CL_519|NAT_mex|2022-03-25",
        "ID_CEC-22-9041|ST_2|CODE_15020|SX_M|RISK_3|AGE_20|SES_2|SCO_2|CD4_2|DRUG_0|MET_NA|APP_0|RES_1|REC_1|VEN_0|CL_519|NAT_mex|2022-09-22"
      ],
      "attributes":[
        "BULK"
      ]
    },
    {
      "source":1366,
      "target":1369,
      "directed":false,
      "length":0.00956611,
      "support":0.0,
      "removed":false,
      "sequences":[
        "ID_CEC-22-6937|ST_1|CODE_09007|SX_M|RISK_3|AGE_26|SES_2|SCO_2|CD4_1|DRUG_1|MET_NA|APP_0|RES_1|REC_0|VEN_1|CL_519|NAT_mex|2022-03-25",
        "ID_CEC-22-9606|ST_1|CODE_09010|SX_M|RISK_3|AGE_26|SES_2|SCO_2|CD4_2|DRUG_0|MET_NA|APP_1|RES_1|REC_1|VEN_1|CL_519|NAT_mex|2022-11-16"
      ],
      "attributes":[
        "BULK"
      ]
    },
    {
      "source":3282,
      "target":3283,
      "directed":false,
      "length":0.00424443,
      "support":0.0,
      "removed":false,
      "sequences":[
        "ID_CEC-22-6943|ST_1|CODE_09013|SX_M|RISK_3|AGE_23|SES_2|SCO_3|CD4_2|DRUG_1|MET_NA|APP_1|RES_1|REC_0|VEN_1|CL_695|NAT_mex|2022-03-25",
        "ID_CEC-22-6956|ST_1|CODE_09015|SX_M|RISK_3|AGE_34|SES_1|SCO_2|CD4_2|DRUG_1|MET_NA|APP_1|RES_1|REC_0|VEN_1|CL_695|NAT_mex|2022-03-28"
      ],
      "attributes":[
        "BULK"
      ]
    },
    {
      "source":1367,
      "target":1368,
      "directed":false,
      "length":0.00813954,
      "support":0.0,
      "removed":false,
      "sequences":[
        "ID_CEC-22-6944|ST_1|CODE_09007|SX_M|RISK_3|AGE_22|SES_2|SCO_2|CD4_2|DRUG_1|MET_NA|APP_0|RES_1|REC_1|VEN_0|CL_519|NAT_mex|2022-03-25",
        "ID_CEC-22-9041|ST_2|CODE_15020|SX_M|RISK_3|AGE_20|SES_2|SCO_2|CD4_2|DRUG_0|MET_NA|APP_0|RES_1|REC_1|VEN_0|CL_519|NAT_mex|2022-09-22"
      ],
      "attributes":[
        "BULK"
      ]
    },
    {
      "source":1367,
      "target":1369,
      "directed":false,
      "length":0.0102813,
      "support":0.0,
      "removed":false,
      "sequences":[
        "ID_CEC-22-6944|ST_1|CODE_09007|SX_M|RISK_3|AGE_22|SES_2|SCO_2|CD4_2|DRUG_1|MET_NA|APP_0|RES_1|REC_1|VEN_0|CL_519|NAT_mex|2022-03-25",
        "ID_CEC-22-9606|ST_1|CODE_09010|SX_M|RISK_3|AGE_26|SES_2|SCO_2|CD4_2|DRUG_0|MET_NA|APP_1|RES_1|REC_1|VEN_1|CL_519|NAT_mex|2022-11-16"
      ],
      "attributes":[
        "BULK"
      ]
    },
    {
      "source":646,
      "target":648,
      "directed":false,
      "length":0.0127908,
      "support":0.0,
      "removed":false,
      "sequences":[
        "ID_CEC-22-6945|ST_1|CODE_09014|SX_M|RISK_3|AGE_25|SES_2|SCO_2|CD4_2|DRUG_1|MET_NA|APP_1|RES_1|REC_0|VEN_0|CL_49|NAT_mex|2022-03-25",
        "ID_CEC-22-9713|ST_1|CODE_09006|SX_M|RISK_3|AGE_43|SES_1|SCO_2|CD4_1|DRUG_1|MET_1|APP_1|RES_1|REC_0|VEN_0|CL_49|NAT_mex|2022-11-30"
      ],
      "attributes":[
        "BULK"
      ]
    },
    {
      "source":646,
      "target":649,
      "directed":false,
      "length":0.0128004,
      "support":0.0,
      "removed":false,
      "sequences":[
        "ID_CEC-22-6945|ST_1|CODE_09014|SX_M|RISK_3|AGE_25|SES_2|SCO_2|CD4_2|DRUG_1|MET_NA|APP_1|RES_1|REC_0|VEN_0|CL_49|NAT_mex|2022-03-25",
        "ID_CEC-22-9869|ST_1|CODE_09008|SX_M|RISK_3|AGE_33|SES_2|SCO_3|CD4_2|DRUG_1|MET_NA|APP_0|RES_1|REC_0|VEN_0|CL_49|NAT_mex|2022-12-14"
      ],
      "attributes":[
        "BULK"
      ]
    },
    {
      "source":482,
      "target":487,
      "directed":false,
      "length":0.0135345,
      "support":0.0,
      "removed":false,
      "sequences":[
        "ID_CEC-22-6948|ST_1|CODE_07106|SX_M|RISK_3|AGE_20|SES_2|SCO_2|CD4_1|DRUG_1|MET_NA|APP_1|RES_1|REC_0|VEN_1|CL_390|NAT_mex|2022-03-25",
        "ID_CEC-22-9072|ST_1|CODE_09015|SX_M|RISK_3|AGE_21|SES_1|SCO_2|CD4_2|DRUG_1|MET_NA|APP_1|RES_1|REC_1|VEN_0|CL_390|NAT_mex|2022-09-26"
      ],
      "attributes":[
        "BULK"
      ]
    },
    {
      "source":1621,
      "target":1622,
      "directed":false,
      "length":0.0035293,
      "support":0.0,
      "removed":false,
      "sequences":[
        "ID_CEC-22-6951|ST_1|CODE_09003|SX_M|RISK_3|AGE_32|SES_1|SCO_1|CD4_1|DRUG_0|MET_NA|APP_1|RES_2|REC_0|VEN_0|CL_614|NAT_mex|2022-03-28",
        "ID_CEC-22-8068|ST_2|CODE_15033|SX_M|RISK_3|AGE_24|SES_1|SCO_2|CD4_2|DRUG_1|MET_1|APP_1|RES_2|REC_1|VEN_1|CL_614|NAT_mex|2022-06-24"
      ],
      "attributes":[
        "BULK"
      ]
    },
    {
      "source":1621,
      "target":1623,
      "directed":false,
      "length":0.000351832,
      "support":0.0,
      "removed":false,
      "sequences":[
        "ID_CEC-22-6951|ST_1|CODE_09003|SX_M|RISK_3|AGE_32|SES_1|SCO_1|CD4_1|DRUG_0|MET_NA|APP_1|RES_2|REC_0|VEN_0|CL_614|NAT_mex|2022-03-28",
        "ID_CEC-22-9568|ST_1|CODE_09002|SX_M|RISK_3|AGE_31|SES_1|SCO_3|CD4_1|DRUG_1|MET_1|APP_1|RES_2|REC_0|VEN_1|CL_614|NAT_NA|2022-11-11"
      ],
      "attributes":[
        "BULK"
      ]
    },
    {
      "source":449,
      "target":450,
      "directed":false,
      "length":0.00779613,
      "support":0.0,
      "removed":false,
      "sequences":[
        "ID_CEC-22-6955|ST_1|CODE_09015|SX_M|RISK_3|AGE_21|SES_1|SCO_3|CD4_2|DRUG_1|MET_NA|APP_1|RES_1|REC_0|VEN_1|CL_197|NAT_mex|2022-03-28",
        "ID_CEC-22-8918|ST_1|CODE_09005|SX_M|RISK_2|AGE_23|SES_2|SCO_2|CD4_2|DRUG_0|MET_NA|APP_0|RES_1|REC_0|VEN_0|CL_197|NAT_mex|2022-09-08"
      ],
      "attributes":[
        "BULK"
      ]
    },
    {
      "source":449,
      "target":451,
      "directed":false,
      "length":0.0024667,
      "support":0.0,
      "removed":false,
      "sequences":[
        "ID_CEC-22-6955|ST_1|CODE_09015|SX_M|RISK_3|AGE_21|SES_1|SCO_3|CD4_2|DRUG_1|MET_NA|APP_1|RES_1|REC_0|VEN_1|CL_197|NAT_mex|2022-03-28",
        "ID_CEC-22-9136|ST_1|CODE_07106|SX_M|RISK_3|AGE_49|SES_2|SCO_2|CD4_2|DRUG_1|MET_NA|APP_0|RES_1|REC_0|VEN_0|CL_197|NAT_mex|2022-09-29"
      ],
      "attributes":[
        "BULK"
      ]
    },
    {
      "source":449,
      "target":452,
      "directed":false,
      "length":0.00600881,
      "support":0.0,
      "removed":false,
      "sequences":[
        "ID_CEC-22-6955|ST_1|CODE_09015|SX_M|RISK_3|AGE_21|SES_1|SCO_3|CD4_2|DRUG_1|MET_NA|APP_1|RES_1|REC_0|VEN_1|CL_197|NAT_mex|2022-03-28",
        "ID_CEC-22-9200|ST_1|CODE_07106|SX_M|RISK_3|AGE_25|SES_1|SCO_2|CD4_2|DRUG_1|MET_NA|APP_1|RES_4|REC_0|VEN_0|CL_197|NAT_mex|2022-10-04"
      ],
      "attributes":[
        "BULK"
      ]
    },
    {
      "source":449,
      "target":453,
      "directed":false,
      "length":0.00960309,
      "support":0.0,
      "removed":false,
      "sequences":[
        "ID_CEC-22-6955|ST_1|CODE_09015|SX_M|RISK_3|AGE_21|SES_1|SCO_3|CD4_2|DRUG_1|MET_NA|APP_1|RES_1|REC_0|VEN_1|CL_197|NAT_mex|2022-03-28",
        "ID_CEC-22-9249|ST_1|CODE_09007|SX_M|RISK_3|AGE_18|SES_2|SCO_2|CD4_3|DRUG_1|MET_NA|APP_1|RES_1|REC_1|VEN_1|CL_197|NAT_mex|2022-10-10"
      ],
      "attributes":[
        "BULK"
      ]
    },
    {
      "source":934,
      "target":935,
      "directed":false,
      "length":0.0106378,
      "support":0.0,
      "removed":false,
      "sequences":[
        "ID_CEC-22-6957|ST_1|CODE_09010|SX_M|RISK_3|AGE_35|SES_1|SCO_3|CD4_2|DRUG_0|MET_NA|APP_0|RES_1|REC_0|VEN_0|CL_90|NAT_mex|2022-03-28",
        "ID_CEC-22-7037|ST_1|CODE_09014|SX_M|RISK_3|AGE_44|SES_2|SCO_3|CD4_3|DRUG_0|MET_NA|APP_1|RES_1|REC_1|VEN_1|CL_90|NAT_mex|2022-04-01"
      ],
      "attributes":[
        "BULK"
      ]
    },
    {
      "source":934,
      "target":936,
      "directed":false,
      "length":0.0110182,
      "support":0.0,
      "removed":false,
      "sequences":[
        "ID_CEC-22-6957|ST_1|CODE_09010|SX_M|RISK_3|AGE_35|SES_1|SCO_3|CD4_2|DRUG_0|MET_NA|APP_0|RES_1|REC_0|VEN_0|CL_90|NAT_mex|2022-03-28",
        "ID_CEC-22-8710|ST_1|CODE_09015|SX_M|RISK_3|AGE_31|SES_1|SCO_2|CD4_2|DRUG_1|MET_NA|APP_1|RES_1|REC_0|VEN_1|CL_90|NAT_mex|2022-08-23"
      ],
      "attributes":[
        "BULK"
      ]
    },
    {
      "source":934,
      "target":937,
      "directed":false,
      "length":0.0131734,
      "support":0.0,
      "removed":false,
      "sequences":[
        "ID_CEC-22-6957|ST_1|CODE_09010|SX_M|RISK_3|AGE_35|SES_1|SCO_3|CD4_2|DRUG_0|MET_NA|APP_0|RES_1|REC_0|VEN_0|CL_90|NAT_mex|2022-03-28",
        "ID_CEC-22-8787|ST_1|CODE_09002|SX_M|RISK_3|AGE_29|SES_1|SCO_2|CD4_2|DRUG_1|MET_NA|APP_1|RES_1|REC_1|VEN_1|CL_90|NAT_mex|2022-08-29"
      ],
      "attributes":[
        "BULK"
      ]
    },
    {
      "source":3284,
      "target":3285,
      "directed":false,
      "length":0.00070365,
      "support":0.0,
      "removed":false,
      "sequences":[
        "ID_CEC-22-6958|ST_1|CODE_09012|SX_M|RISK_3|AGE_35|SES_2|SCO_3|CD4_2|DRUG_1|MET_NA|APP_1|RES_2|REC_0|VEN_1|CL_696|NAT_mex|2022-03-28",
        "ID_CEC-22-6996|ST_1|CODE_09007|SX_M|RISK_3|AGE_28|SES_2|SCO_2|CD4_1|DRUG_1|MET_NA|APP_1|RES_2|REC_0|VEN_0|CL_696|NAT_mex|2022-03-30"
      ],
      "attributes":[
        "BULK"
      ]
    },
    {
      "source":2228,
      "target":2229,
      "directed":false,
      "length":0.00995066,
      "support":0.0,
      "removed":false,
      "sequences":[
        "ID_CEC-22-6984|ST_1|CODE_09015|SX_M|RISK_3|AGE_38|SES_2|SCO_3|CD4_1|DRUG_1|MET_NA|APP_0|RES_2|REC_0|VEN_1|CL_658|NAT_mex|2022-03-29",
        "ID_CEC-22-6994|ST_1|CODE_09007|SX_M|RISK_3|AGE_30|SES_2|SCO_3|CD4_2|DRUG_1|MET_NA|APP_1|RES_2|REC_0|VEN_1|CL_658|NAT_mex|2022-03-30"
      ],
      "attributes":[
        "BULK"
      ]
    },
    {
      "source":1769,
      "target":1770,
      "directed":false,
      "length":0.0135199,
      "support":0.0,
      "removed":false,
      "sequences":[
        "ID_CEC-22-6987|ST_1|CODE_07106|SX_M|RISK_3|AGE_25|SES_2|SCO_3|CD4_2|DRUG_1|MET_NA|APP_1|RES_1|REC_1|VEN_1|CL_1139|NAT_mex|2022-03-29",
        "ID_CEC-22-9255|ST_2|CODE_15045|SX_M|RISK_3|AGE_31|SES_2|SCO_3|CD4_1|DRUG_1|MET_NA|APP_1|RES_1|REC_0|VEN_1|CL_1139|NAT_mex|2022-10-10"
      ],
      "attributes":[
        "BULK"
      ]
    },
    {
      "source":3286,
      "target":3287,
      "directed":false,
      "length":0.0120962,
      "support":0.0,
      "removed":false,
      "sequences":[
        "ID_CEC-22-6993|ST_1|CODE_09007|SX_M|RISK_2|AGE_47|SES_1|SCO_3|CD4_2|DRUG_0|MET_NA|APP_1|RES_1|REC_0|VEN_0|CL_1187|NAT_mex|2022-03-30",
        "ID_CEC-22-7957|ST_1|CODE_09007|SX_M|RISK_3|AGE_38|SES_1|SCO_2|CD4_1|DRUG_1|MET_NA|APP_1|RES_1|REC_0|VEN_0|CL_1187|NAT_mex|2022-06-15"
      ],
      "attributes":[
        "BULK"
      ]
    },
    {
      "source":1984,
      "target":1985,
      "directed":false,
      "length":0.00352529,
      "support":0.0,
      "removed":false,
      "sequences":[
        "ID_CEC-22-7002|ST_1|CODE_09005|SX_M|RISK_3|AGE_36|SES_2|SCO_3|CD4_1|DRUG_1|MET_NA|APP_1|RES_1|REC_0|VEN_0|CL_578|NAT_mex|2022-03-30",
        "ID_CEC-22-7280|ST_1|CODE_09006|SX_M|RISK_NA|AGE_23|SES_1|SCO_2|CD4_1|DRUG_NA|MET_NA|APP_NA|RES_1|REC_0|VEN_NA|CL_578|NAT_mex|2022-04-26"
      ],
      "attributes":[
        "BULK"
      ]
    },
    {
      "source":3288,
      "target":3289,
      "directed":false,
      "length":0.00105577,
      "support":0.0,
      "removed":false,
      "sequences":[
        "ID_CEC-22-7021|ST_2|CODE_15036|SX_M|RISK_NA|AGE_27|SES_NA|SCO_NA|CD4_1|DRUG_NA|MET_NA|APP_NA|RES_1|REC_0|VEN_NA|CL_1188|NAT_NA|2022-03-31",
        "ID_CEC-22-7023|ST_2|CODE_15036|SX_F|RISK_1|AGE_23|SES_1|SCO_2|CD4_1|DRUG_0|MET_NA|APP_NA|RES_1|REC_0|VEN_0|CL_1188|NAT_mex|2022-03-31"
      ],
      "attributes":[
        "BULK"
      ]
    },
    {
      "source":1065,
      "target":1066,
      "directed":false,
      "length":0.00282211,
      "support":0.0,
      "removed":false,
      "sequences":[
        "ID_CEC-22-7024|ST_1|CODE_07106|SX_M|RISK_3|AGE_31|SES_1|SCO_3|CD4_1|DRUG_1|MET_1|APP_0|RES_2|REC_0|VEN_1|CL_429|NAT_mex|2022-03-31",
        "ID_CEC-22-8403|ST_2|CODE_15033|SX_M|RISK_NA|AGE_26|SES_NA|SCO_NA|CD4_1|DRUG_NA|MET_NA|APP_NA|RES_2|REC_0|VEN_NA|CL_429|NAT_NA|2022-07-21"
      ],
      "attributes":[
        "BULK"
      ]
    },
    {
      "source":1065,
      "target":1067,
      "directed":false,
      "length":0.00176138,
      "support":0.0,
      "removed":false,
      "sequences":[
        "ID_CEC-22-7024|ST_1|CODE_07106|SX_M|RISK_3|AGE_31|SES_1|SCO_3|CD4_1|DRUG_1|MET_1|APP_0|RES_2|REC_0|VEN_1|CL_429|NAT_mex|2022-03-31",
        "ID_CEC-22-9131|ST_1|CODE_09013|SX_M|RISK_NA|AGE_32|SES_NA|SCO_NA|CD4_2|DRUG_NA|MET_NA|APP_NA|RES_2|REC_1|VEN_NA|CL_429|NAT_NA|2022-09-28"
      ],
      "attributes":[
        "BULK"
      ]
    },
    {
      "source":3290,
      "target":3291,
      "directed":false,
      "length":0.0135241,
      "support":0.0,
      "removed":false,
      "sequences":[
        "ID_CEC-22-7025|ST_2|CODE_15057|SX_M|RISK_NA|AGE_36|SES_NA|SCO_NA|CD4_1|DRUG_NA|MET_NA|APP_NA|RES_2|REC_0|VEN_NA|CL_NA|NAT_NA|2022-03-31",
        "ID_CEC-22-8466|ST_1|CODE_09002|SX_M|RISK_NA|AGE_26|SES_NA|SCO_NA|CD4_1|DRUG_NA|MET_NA|APP_NA|RES_1|REC_0|VEN_NA|CL_NA|NAT_NA|2022-08-03"
      ],
      "attributes":[
        "BULK"
      ]
    },
    {
      "source":3292,
      "target":3293,
      "directed":false,
      "length":0.00458791,
      "support":0.0,
      "removed":false,
      "sequences":[
        "ID_CEC-22-7031|ST_1|CODE_09008|SX_M|RISK_3|AGE_30|SES_2|SCO_3|CD4_2|DRUG_1|MET_NA|APP_0|RES_1|REC_0|VEN_0|CL_1189|NAT_mex|2022-04-01",
        "ID_CEC-22-7032|ST_1|CODE_09008|SX_M|RISK_3|AGE_30|SES_2|SCO_3|CD4_1|DRUG_1|MET_NA|APP_0|RES_1|REC_0|VEN_1|CL_1189|NAT_mex|2022-04-01"
      ],
      "attributes":[
        "BULK"
      ]
    },
    {
      "source":1273,
      "target":1274,
      "directed":false,
      "length":0.00779744,
      "support":0.0,
      "removed":false,
      "sequences":[
        "ID_CEC-22-7039|ST_2|CODE_15104|SX_M|RISK_3|AGE_27|SES_2|SCO_3|CD4_2|DRUG_1|MET_NA|APP_0|RES_1|REC_0|VEN_0|CL_423|NAT_mex|2022-04-01",
        "ID_CEC-22-7073|ST_2|CODE_15109|SX_M|RISK_3|AGE_28|SES_2|SCO_2|CD4_1|DRUG_1|MET_NA|APP_0|RES_1|REC_0|VEN_0|CL_423|NAT_mex|2022-04-05"
      ],
      "attributes":[
        "BULK"
      ]
    },
    {
      "source":2220,
      "target":2219,
      "directed":false,
      "length":0.0131624,
      "support":0.0,
      "removed":false,
      "sequences":[
        "ID_CEC-22-7040|ST_1|CODE_09016|SX_M|RISK_3|AGE_42|SES_1|SCO_3|CD4_1|DRUG_0|MET_NA|APP_1|RES_1|REC_0|VEN_1|CL_17|NAT_mex|2022-04-01",
        "ID_CEC-22-7981|ST_1|CODE_07106|SX_M|RISK_3|AGE_43|SES_2|SCO_2|CD4_1|DRUG_1|MET_NA|APP_1|RES_1|REC_0|VEN_0|CL_17|NAT_mex|2022-06-16"
      ],
      "attributes":[
        "BULK"
      ]
    },
    {
      "source":1112,
      "target":1113,
      "directed":false,
      "length":0.0117342,
      "support":0.0,
      "removed":false,
      "sequences":[
        "ID_CEC-22-7042|ST_1|CODE_09005|SX_M|RISK_3|AGE_24|SES_2|SCO_3|CD4_1|DRUG_1|MET_NA|APP_1|RES_1|REC_0|VEN_0|CL_184|NAT_mex|2022-04-01",
        "ID_CEC-22-7431|ST_1|CODE_09014|SX_M|RISK_3|AGE_33|SES_1|SCO_2|CD4_1|DRUG_1|MET_NA|APP_0|RES_1|REC_0|VEN_1|CL_184|NAT_NA|2022-05-09"
      ],
      "attributes":[
        "BULK"
      ]
    },
    {
      "source":1297,
      "target":1298,
      "directed":false,
      "length":0.00814394,
      "support":0.0,
      "removed":false,
      "sequences":[
        "ID_CEC-22-7049|ST_2|CODE_15057|SX_M|RISK_3|AGE_24|SES_2|SCO_2|CD4_2|DRUG_0|MET_NA|APP_1|RES_2|REC_0|VEN_1|CL_425|NAT_mex|2022-04-04",
        "ID_CEC-22-8485|ST_2|CODE_15057|SX_M|RISK_3|AGE_37|SES_2|SCO_3|CD4_2|DRUG_0|MET_NA|APP_1|RES_2|REC_0|VEN_0|CL_425|NAT_mex|2022-08-04"
      ],
      "attributes":[
        "BULK"
      ]
    },
    {
      "source":1297,
      "target":1299,
      "directed":false,
      "length":0.010289,
      "support":0.0,
      "removed":false,
      "sequences":[
        "ID_CEC-22-7049|ST_2|CODE_15057|SX_M|RISK_3|AGE_24|SES_2|SCO_2|CD4_2|DRUG_0|MET_NA|APP_1|RES_2|REC_0|VEN_1|CL_425|NAT_mex|2022-04-04",
        "ID_CEC-22-8894|ST_2|CODE_15057|SX_M|RISK_NA|AGE_34|SES_NA|SCO_NA|CD4_1|DRUG_NA|MET_NA|APP_NA|RES_1|REC_0|VEN_NA|CL_425|NAT_NA|2022-09-06"
      ],
      "attributes":[
        "BULK"
      ]
    },
    {
      "source":631,
      "target":629,
      "directed":false,
      "length":0.0120789,
      "support":0.0,
      "removed":false,
      "sequences":[
        "ID_CEC-22-7053|ST_1|CODE_09005|SX_M|RISK_3|AGE_24|SES_2|SCO_2|CD4_1|DRUG_1|MET_NA|APP_1|RES_1|REC_0|VEN_1|CL_389|NAT_mex|2022-04-04",
        "ID_CEC-22-7147|ST_2|CODE_15020|SX_M|RISK_3|AGE_20|SES_2|SCO_2|CD4_1|DRUG_1|MET_NA|APP_1|RES_1|REC_0|VEN_0|CL_389|NAT_mex|2022-04-12"
      ],
      "attributes":[
        "BULK"
      ]
    },
    {
      "source":1738,
      "target":1739,
      "directed":false,
      "length":0.0113657,
      "support":0.0,
      "removed":false,
      "sequences":[
        "ID_CEC-22-7066|ST_2|CODE_15033|SX_M|RISK_3|AGE_31|SES_1|SCO_3|CD4_1|DRUG_0|MET_NA|APP_0|RES_1|REC_0|VEN_0|CL_577|NAT_mex|2022-04-05",
        "ID_CEC-22-7869|ST_1|CODE_09014|SX_M|RISK_3|AGE_30|SES_2|SCO_2|CD4_2|DRUG_1|MET_NA|APP_0|RES_1|REC_0|VEN_0|CL_NA|NAT_mex|2022-06-07"
      ],
      "attributes":[
        "BULK"
      ]
    },
    {
      "source":1781,
      "target":1782,
      "directed":false,
      "length":0.00707103,
      "support":0.0,
      "removed":false,
      "sequences":[
        "ID_CEC-22-7070|ST_1|CODE_09005|SX_M|RISK_3|AGE_26|SES_1|SCO_3|CD4_2|DRUG_1|MET_NA|APP_1|RES_1|REC_0|VEN_1|CL_528|NAT_mex|2022-04-05",
        "ID_CEC-22-7914|ST_1|CODE_09007|SX_M|RISK_3|AGE_33|SES_NA|SCO_2|CD4_3|DRUG_1|MET_NA|APP_1|RES_1|REC_1|VEN_0|CL_528|NAT_mex|2022-06-13"
      ],
      "attributes":[
        "BULK"
      ]
    },
    {
      "source":1781,
      "target":1783,
      "directed":false,
      "length":0.00743014,
      "support":0.0,
      "removed":false,
      "sequences":[
        "ID_CEC-22-7070|ST_1|CODE_09005|SX_M|RISK_3|AGE_26|SES_1|SCO_3|CD4_2|DRUG_1|MET_NA|APP_1|RES_1|REC_0|VEN_1|CL_528|NAT_mex|2022-04-05",
        "ID_CEC-22-8498|ST_1|CODE_09007|SX_FT|RISK_4|AGE_29|SES_2|SCO_3|CD4_2|DRUG_1|MET_NA|APP_NA|RES_1|REC_0|VEN_0|CL_528|NAT_mex|2022-08-05"
      ],
      "attributes":[
        "BULK"
      ]
    },
    {
      "source":3294,
      "target":3295,
      "directed":false,
      "length":0.00246673,
      "support":0.0,
      "removed":false,
      "sequences":[
        "ID_CEC-22-7086|ST_1|CODE_09006|SX_M|RISK_3|AGE_37|SES_1|SCO_1|CD4_1|DRUG_1|MET_NA|APP_1|RES_1|REC_0|VEN_1|CL_1191|NAT_mex|2022-04-06",
        "ID_CEC-22-7127|ST_2|CODE_15025|SX_F|RISK_1|AGE_39|SES_2|SCO_2|CD4_2|DRUG_1|MET_NA|APP_NA|RES_4|REC_0|VEN_NA|CL_1191|NAT_mex|2022-04-08"
      ],
      "attributes":[
        "BULK"
      ]
    },
    {
      "source":951,
      "target":952,
      "directed":false,
      "length":0.0052988,
      "support":0.0,
      "removed":false,
      "sequences":[
        "ID_CEC-22-7087|ST_1|CODE_09011|SX_FT|RISK_4|AGE_41|SES_1|SCO_1|CD4_1|DRUG_1|MET_NA|APP_1|RES_1|REC_0|VEN_1|CL_356|NAT_mex|2022-04-06",
        "ID_CEC-22-7321|ST_2|CODE_15122|SX_M|RISK_3|AGE_36|SES_1|SCO_2|CD4_1|DRUG_1|MET_NA|APP_1|RES_1|REC_0|VEN_1|CL_356|NAT_mex|2022-04-28"
      ],
      "attributes":[
        "BULK"
      ]
    },
    {
      "source":103,
      "target":104,
      "directed":false,
      "length":0.00317285,
      "support":0.0,
      "removed":false,
      "sequences":[
        "ID_CEC-22-7088|ST_2|CODE_15121|SX_M|RISK_3|AGE_24|SES_2|SCO_2|CD4_1|DRUG_1|MET_NA|APP_1|RES_1|REC_0|VEN_1|CL_16|NAT_mex|2022-04-06",
        "ID_CEC-22-7093|ST_2|CODE_15121|SX_M|RISK_3|AGE_22|SES_1|SCO_2|CD4_3|DRUG_1|MET_NA|APP_0|RES_1|REC_1|VEN_1|CL_16|NAT_mex|2022-04-06"
      ],
      "attributes":[
        "BULK"
      ]
    },
    {
      "source":103,
      "target":106,
      "directed":false,
      "length":0.006363,
      "support":0.0,
      "removed":false,
      "sequences":[
        "ID_CEC-22-7088|ST_2|CODE_15121|SX_M|RISK_3|AGE_24|SES_2|SCO_2|CD4_1|DRUG_1|MET_NA|APP_1|RES_1|REC_0|VEN_1|CL_16|NAT_mex|2022-04-06",
        "ID_CEC-22-9289|ST_1|CODE_09005|SX_M|RISK_NA|AGE_22|SES_NA|SCO_NA|CD4_2|DRUG_NA|MET_NA|APP_NA|RES_1|REC_0|VEN_NA|CL_16|NAT_NA|2022-10-13"
      ],
      "attributes":[
        "BULK"
      ]
    },
    {
      "source":103,
      "target":107,
      "directed":false,
      "length":0.00885446,
      "support":0.0,
      "removed":false,
      "sequences":[
        "ID_CEC-22-7088|ST_2|CODE_15121|SX_M|RISK_3|AGE_24|SES_2|SCO_2|CD4_1|DRUG_1|MET_NA|APP_1|RES_1|REC_0|VEN_1|CL_16|NAT_mex|2022-04-06",
        "ID_CEC-22-9709|ST_2|CODE_15081|SX_M|RISK_3|AGE_36|SES_1|SCO_3|CD4_1|DRUG_1|MET_NA|APP_1|RES_1|REC_0|VEN_0|CL_16|NAT_mex|2022-11-30"
      ],
      "attributes":[
        "BULK"
      ]
    },
    {
      "source":103,
      "target":108,
      "directed":false,
      "length":0.00956602,
      "support":0.0,
      "removed":false,
      "sequences":[
        "ID_CEC-22-7088|ST_2|CODE_15121|SX_M|RISK_3|AGE_24|SES_2|SCO_2|CD4_1|DRUG_1|MET_NA|APP_1|RES_1|REC_0|VEN_1|CL_16|NAT_mex|2022-04-06",
        "ID_CEC-22-9719|ST_1|CODE_09003|SX_M|RISK_3|AGE_21|SES_1|SCO_2|CD4_2|DRUG_1|MET_NA|APP_1|RES_2|REC_1|VEN_0|CL_16|NAT_mex|2022-12-01"
      ],
      "attributes":[
        "BULK"
      ]
    },
    {
      "source":1030,
      "target":1031,
      "directed":false,
      "length":0.0110228,
      "support":0.0,
      "removed":false,
      "sequences":[
        "ID_CEC-22-7090|ST_1|CODE_09007|SX_M|RISK_3|AGE_28|SES_2|SCO_2|CD4_2|DRUG_1|MET_NA|APP_0|RES_1|REC_0|VEN_0|CL_254|NAT_mex|2022-04-06",
        "ID_CEC-22-8580|ST_1|CODE_09011|SX_M|RISK_3|AGE_24|SES_1|SCO_3|CD4_2|DRUG_0|MET_NA|APP_0|RES_1|REC_0|VEN_0|CL_254|NAT_mex|2022-08-12"
      ],
      "attributes":[
        "BULK"
      ]
    },
    {
      "source":104,
      "target":106,
      "directed":false,
      "length":0.00921533,
      "support":0.0,
      "removed":false,
      "sequences":[
        "ID_CEC-22-7093|ST_2|CODE_15121|SX_M|RISK_3|AGE_22|SES_1|SCO_2|CD4_3|DRUG_1|MET_NA|APP_0|RES_1|REC_1|VEN_1|CL_16|NAT_mex|2022-04-06",
        "ID_CEC-22-9289|ST_1|CODE_09005|SX_M|RISK_NA|AGE_22|SES_NA|SCO_NA|CD4_2|DRUG_NA|MET_NA|APP_NA|RES_1|REC_0|VEN_NA|CL_16|NAT_NA|2022-10-13"
      ],
      "attributes":[
        "BULK"
      ]
    },
    {
      "source":104,
      "target":107,
      "directed":false,
      "length":0.0113592,
      "support":0.0,
      "removed":false,
      "sequences":[
        "ID_CEC-22-7093|ST_2|CODE_15121|SX_M|RISK_3|AGE_22|SES_1|SCO_2|CD4_3|DRUG_1|MET_NA|APP_0|RES_1|REC_1|VEN_1|CL_16|NAT_mex|2022-04-06",
        "ID_CEC-22-9709|ST_2|CODE_15081|SX_M|RISK_3|AGE_36|SES_1|SCO_3|CD4_1|DRUG_1|MET_NA|APP_1|RES_1|REC_0|VEN_0|CL_16|NAT_mex|2022-11-30"
      ],
      "attributes":[
        "BULK"
      ]
    },
    {
      "source":104,
      "target":108,
      "directed":false,
      "length":0.0124319,
      "support":0.0,
      "removed":false,
      "sequences":[
        "ID_CEC-22-7093|ST_2|CODE_15121|SX_M|RISK_3|AGE_22|SES_1|SCO_2|CD4_3|DRUG_1|MET_NA|APP_0|RES_1|REC_1|VEN_1|CL_16|NAT_mex|2022-04-06",
        "ID_CEC-22-9719|ST_1|CODE_09003|SX_M|RISK_3|AGE_21|SES_1|SCO_2|CD4_2|DRUG_1|MET_NA|APP_1|RES_2|REC_1|VEN_0|CL_16|NAT_mex|2022-12-01"
      ],
      "attributes":[
        "BULK"
      ]
    },
    {
      "source":778,
      "target":779,
      "directed":false,
      "length":0.0124491,
      "support":0.0,
      "removed":false,
      "sequences":[
        "ID_CEC-22-7097|ST_2|CODE_15033|SX_M|RISK_3|AGE_25|SES_2|SCO_2|CD4_1|DRUG_1|MET_NA|APP_1|RES_1|REC_0|VEN_0|CL_164|NAT_mex|2022-04-07",
        "ID_CEC-22-9244|ST_1|CODE_09015|SX_M|RISK_3|AGE_27|SES_2|SCO_1|CD4_2|DRUG_0|MET_NA|APP_1|RES_1|REC_0|VEN_0|CL_164|NAT_mex|2022-10-07"
      ],
      "attributes":[
        "BULK"
      ]
    },
    {
      "source":3296,
      "target":3297,
      "directed":false,
      "length":0.00211543,
      "support":0.0,
      "removed":false,
      "sequences":[
        "ID_CEC-22-7098|ST_2|CODE_15026|SX_M|RISK_3|AGE_25|SES_2|SCO_2|CD4_2|DRUG_0|MET_NA|APP_1|RES_2|REC_0|VEN_1|CL_1192|NAT_mex|2022-04-07",
        "ID_CEC-22-7111|ST_2|CODE_15026|SX_M|RISK_3|AGE_24|SES_2|SCO_2|CD4_2|DRUG_1|MET_NA|APP_0|RES_2|REC_1|VEN_0|CL_1192|NAT_mex|2022-04-07"
      ],
      "attributes":[
        "BULK"
      ]
    },
    {
      "source":168,
      "target":169,
      "directed":false,
      "length":0.0060213,
      "support":0.0,
      "removed":false,
      "sequences":[
        "ID_CEC-22-7100|ST_1|CODE_09003|SX_M|RISK_3|AGE_34|SES_1|SCO_3|CD4_2|DRUG_1|MET_NA|APP_1|RES_2|REC_0|VEN_1|CL_19|NAT_mex|2022-04-07",
        "ID_CEC-22-8195|ST_1|CODE_09003|SX_M|RISK_3|AGE_30|SES_1|SCO_2|CD4_2|DRUG_1|MET_NA|APP_0|RES_2|REC_0|VEN_0|CL_19|NAT_mex|2022-07-05"
      ],
      "attributes":[
        "BULK"
      ]
    },
    {
      "source":555,
      "target":556,
      "directed":false,
      "length":0.0131828,
      "support":0.0,
      "removed":false,
      "sequences":[
        "ID_CEC-22-7116|ST_1|CODE_09011|SX_M|RISK_3|AGE_34|SES_1|SCO_2|CD4_1|DRUG_1|MET_NA|APP_NA|RES_1|REC_0|VEN_NA|CL_237|NAT_mex|2022-04-07",
        "ID_CEC-22-7177|ST_2|CODE_15037|SX_M|RISK_3|AGE_27|SES_1|SCO_2|CD4_1|DRUG_0|MET_NA|APP_1|RES_1|REC_0|VEN_1|CL_237|NAT_mex|2022-04-18"
      ],
      "attributes":[
        "BULK"
      ]
    },
    {
      "source":555,
      "target":557,
      "directed":false,
      "length":0.0110093,
      "support":0.0,
      "removed":false,
      "sequences":[
        "ID_CEC-22-7116|ST_1|CODE_09011|SX_M|RISK_3|AGE_34|SES_1|SCO_2|CD4_1|DRUG_1|MET_NA|APP_NA|RES_1|REC_0|VEN_NA|CL_237|NAT_mex|2022-04-07",
        "ID_CEC-22-8847|ST_2|CODE_15057|SX_M|RISK_3|AGE_26|SES_2|SCO_3|CD4_2|DRUG_1|MET_NA|APP_1|RES_1|REC_0|VEN_1|CL_237|NAT_mex|2022-09-01"
      ],
      "attributes":[
        "BULK"
      ]
    },
    {
      "source":1501,
      "target":1502,
      "directed":false,
      "length":0.0124416,
      "support":0.0,
      "removed":false,
      "sequences":[
        "ID_CEC-22-7124|ST_1|CODE_09007|SX_M|RISK_3|AGE_21|SES_2|SCO_1|CD4_1|DRUG_1|MET_0|APP_1|RES_1|REC_0|VEN_NA|CL_470|NAT_mex|2022-04-08",
        "ID_CEC-22-9088|ST_1|CODE_09007|SX_M|RISK_3|AGE_24|SES_1|SCO_2|CD4_3|DRUG_0|MET_NA|APP_1|RES_1|REC_1|VEN_0|CL_470|NAT_mex|2022-09-26"
      ],
      "attributes":[
        "BULK"
      ]
    },
    {
      "source":1501,
      "target":1503,
      "directed":false,
      "length":0.0113606,
      "support":0.0,
      "removed":false,
      "sequences":[
        "ID_CEC-22-7124|ST_1|CODE_09007|SX_M|RISK_3|AGE_21|SES_2|SCO_1|CD4_1|DRUG_1|MET_0|APP_1|RES_1|REC_0|VEN_NA|CL_470|NAT_mex|2022-04-08",
        "ID_CEC-22-9298|ST_1|CODE_09007|SX_M|RISK_3|AGE_23|SES_2|SCO_2|CD4_2|DRUG_1|MET_NA|APP_1|RES_1|REC_0|VEN_1|CL_470|NAT_mex|2022-10-13"
      ],
      "attributes":[
        "BULK"
      ]
    },
    {
      "source":1216,
      "target":1217,
      "directed":false,
      "length":0.000351718,
      "support":0.0,
      "removed":false,
      "sequences":[
        "ID_CEC-22-7125|ST_1|CODE_09007|SX_F|RISK_1|AGE_30|SES_1|SCO_3|CD4_1|DRUG_1|MET_NA|APP_NA|RES_1|REC_0|VEN_NA|CL_441|NAT_mex|2022-04-08",
        "ID_CEC-22-7764|ST_2|CODE_15039|SX_M|RISK_2|AGE_32|SES_2|SCO_3|CD4_2|DRUG_0|MET_NA|APP_0|RES_1|REC_0|VEN_0|CL_441|NAT_mex|2022-05-30"
      ],
      "attributes":[
        "BULK"
      ]
    },
    {
      "source":1216,
      "target":1218,
      "directed":false,
      "length":0.00778993,
      "support":0.0,
      "removed":false,
      "sequences":[
        "ID_CEC-22-7125|ST_1|CODE_09007|SX_F|RISK_1|AGE_30|SES_1|SCO_3|CD4_1|DRUG_1|MET_NA|APP_NA|RES_1|REC_0|VEN_NA|CL_441|NAT_mex|2022-04-08",
        "ID_CEC-22-7825|ST_1|CODE_09003|SX_FT|RISK_4|AGE_45|SES_1|SCO_2|CD4_1|DRUG_0|MET_NA|APP_0|RES_1|REC_0|VEN_0|CL_441|NAT_mex|2022-06-03"
      ],
      "attributes":[
        "BULK"
      ]
    },
    {
      "source":1216,
      "target":1219,
      "directed":false,
      "length":0.00957211,
      "support":0.0,
      "removed":false,
      "sequences":[
        "ID_CEC-22-7125|ST_1|CODE_09007|SX_F|RISK_1|AGE_30|SES_1|SCO_3|CD4_1|DRUG_1|MET_NA|APP_NA|RES_1|REC_0|VEN_NA|CL_441|NAT_mex|2022-04-08",
        "ID_CEC-22-9024|ST_2|CODE_15031|SX_FT|RISK_4|AGE_30|SES_1|SCO_2|CD4_2|DRUG_1|MET_NA|APP_1|RES_1|REC_0|VEN_1|CL_441|NAT_mex|2022-09-21"
      ],
      "attributes":[
        "BULK"
      ]
    },
    {
      "source":1303,
      "target":1304,
      "directed":false,
      "length":0.0,
      "support":0.0,
      "removed":false,
      "sequences":[
        "ID_CEC-22-7136|ST_1|CODE_09015|SX_M|RISK_3|AGE_23|SES_2|SCO_2|CD4_2|DRUG_0|MET_NA|APP_0|RES_1|REC_0|VEN_0|CL_449|NAT_mex|2022-04-11",
        "ID_CEC-22-7150|ST_1|CODE_09015|SX_M|RISK_3|AGE_32|SES_2|SCO_2|CD4_1|DRUG_1|MET_NA|APP_0|RES_5|REC_0|VEN_0|CL_449|NAT_mex|2022-04-12"
      ],
      "attributes":[
        "BULK"
      ]
    },
    {
      "source":3298,
      "target":3299,
      "directed":false,
      "length":0.00282044,
      "support":0.0,
      "removed":false,
      "sequences":[
        "ID_CEC-22-7142|ST_1|CODE_09015|SX_M|RISK_3|AGE_27|SES_2|SCO_3|CD4_1|DRUG_0|MET_NA|APP_0|RES_5|REC_0|VEN_1|CL_1195|NAT_mex|2022-04-11",
        "ID_CEC-22-7143|ST_1|CODE_09015|SX_M|RISK_3|AGE_29|SES_1|SCO_3|CD4_2|DRUG_1|MET_NA|APP_1|RES_5|REC_0|VEN_1|CL_1195|NAT_mex|2022-04-11"
      ],
      "attributes":[
        "BULK"
      ]
    },
    {
      "source":1841,
      "target":1842,
      "directed":false,
      "length":0.00282482,
      "support":0.0,
      "removed":false,
      "sequences":[
        "ID_CEC-22-7148|ST_1|CODE_09015|SX_M|RISK_3|AGE_31|SES_2|SCO_3|CD4_3|DRUG_1|MET_NA|APP_1|RES_1|REC_0|VEN_0|CL_541|NAT_mex|2022-04-12",
        "ID_CEC-22-7405|ST_1|CODE_09015|SX_M|RISK_NA|AGE_33|SES_NA|SCO_NA|CD4_2|DRUG_NA|MET_NA|APP_NA|RES_1|REC_1|VEN_NA|CL_541|NAT_NA|2022-05-06"
      ],
      "attributes":[
        "BULK"
      ]
    },
    {
      "source":1071,
      "target":1072,
      "directed":false,
      "length":0.0106684,
      "support":0.0,
      "removed":false,
      "sequences":[
        "ID_CEC-22-7149|ST_1|CODE_09010|SX_M|RISK_3|AGE_32|SES_2|SCO_2|CD4_1|DRUG_1|MET_NA|APP_1|RES_1|REC_0|VEN_1|CL_403|NAT_mex|2022-04-12",
        "ID_CEC-22-8427|ST_1|CODE_09007|SX_M|RISK_3|AGE_24|SES_1|SCO_2|CD4_2|DRUG_1|MET_NA|APP_1|RES_1|REC_0|VEN_1|CL_403|NAT_mex|2022-08-01"
      ],
      "attributes":[
        "BULK"
      ]
    },
    {
      "source":1071,
      "target":1073,
      "directed":false,
      "length":0.0113882,
      "support":0.0,
      "removed":false,
      "sequences":[
        "ID_CEC-22-7149|ST_1|CODE_09010|SX_M|RISK_3|AGE_32|SES_2|SCO_2|CD4_1|DRUG_1|MET_NA|APP_1|RES_1|REC_0|VEN_1|CL_403|NAT_mex|2022-04-12",
        "ID_CEC-22-9278|ST_2|CODE_15013|SX_M|RISK_3|AGE_20|SES_2|SCO_2|CD4_1|DRUG_0|MET_NA|APP_0|RES_1|REC_0|VEN_0|CL_403|NAT_mex|2022-10-12"
      ],
      "attributes":[
        "BULK"
      ]
    },
    {
      "source":1071,
      "target":1074,
      "directed":false,
      "length":0.00637991,
      "support":0.0,
      "removed":false,
      "sequences":[
        "ID_CEC-22-7149|ST_1|CODE_09010|SX_M|RISK_3|AGE_32|SES_2|SCO_2|CD4_1|DRUG_1|MET_NA|APP_1|RES_1|REC_0|VEN_1|CL_403|NAT_mex|2022-04-12",
        "ID_CEC-22-9297|ST_1|CODE_09007|SX_M|RISK_3|AGE_28|SES_2|SCO_2|CD4_2|DRUG_1|MET_NA|APP_1|RES_1|REC_0|VEN_0|CL_403|NAT_mex|2022-10-13"
      ],
      "attributes":[
        "BULK"
      ]
    },
    {
      "source":3300,
      "target":3301,
      "directed":false,
      "length":0.00494263,
      "support":0.0,
      "removed":false,
      "sequences":[
        "ID_CEC-22-7154|ST_2|CODE_15039|SX_M|RISK_3|AGE_26|SES_3|SCO_1|CD4_1|DRUG_1|MET_1|APP_1|RES_1|REC_0|VEN_1|CL_1291|NAT_mex|2022-04-12",
        "ID_CEC-22-9686|ST_1|CODE_09010|SX_M|RISK_3|AGE_21|SES_1|SCO_2|CD4_3|DRUG_0|MET_NA|APP_1|RES_1|REC_0|VEN_0|CL_1291|NAT_mex|2022-11-28"
      ],
      "attributes":[
        "BULK"
      ]
    },
    {
      "source":3302,
      "target":3303,
      "directed":false,
      "length":0.00246851,
      "support":0.0,
      "removed":false,
      "sequences":[
        "ID_CEC-22-7157|ST_2|CODE_15057|SX_M|RISK_3|AGE_26|SES_2|SCO_2|CD4_2|DRUG_0|MET_NA|APP_0|RES_1|REC_1|VEN_0|CL_1197|NAT_mex|2022-04-12",
        "ID_CEC-22-8179|ST_2|CODE_15057|SX_M|RISK_3|AGE_24|SES_2|SCO_3|CD4_2|DRUG_1|MET_NA|APP_0|RES_1|REC_0|VEN_0|CL_1197|NAT_mex|2022-07-04"
      ],
      "attributes":[
        "BULK"
      ]
    },
    {
      "source":3304,
      "target":3305,
      "directed":false,
      "length":0.00388439,
      "support":0.0,
      "removed":false,
      "sequences":[
        "ID_CEC-22-7171|ST_1|CODE_09009|SX_M|RISK_3|AGE_30|SES_1|SCO_3|CD4_2|DRUG_1|MET_NA|APP_1|RES_1|REC_1|VEN_0|CL_463|NAT_mex|2022-04-18",
        "ID_CEC-22-7463|ST_1|CODE_09007|SX_M|RISK_3|AGE_40|SES_2|SCO_3|CD4_1|DRUG_1|MET_NA|APP_1|RES_1|REC_0|VEN_1|CL_463|NAT_mex|2022-05-10"
      ],
      "attributes":[
        "BULK"
      ]
    },
    {
      "source":556,
      "target":557,
      "directed":false,
      "length":0.010298,
      "support":0.0,
      "removed":false,
      "sequences":[
        "ID_CEC-22-7177|ST_2|CODE_15037|SX_M|RISK_3|AGE_27|SES_1|SCO_2|CD4_1|DRUG_0|MET_NA|APP_1|RES_1|REC_0|VEN_1|CL_237|NAT_mex|2022-04-18",
        "ID_CEC-22-8847|ST_2|CODE_15057|SX_M|RISK_3|AGE_26|SES_2|SCO_3|CD4_2|DRUG_1|MET_NA|APP_1|RES_1|REC_0|VEN_1|CL_237|NAT_mex|2022-09-01"
      ],
      "attributes":[
        "BULK"
      ]
    },
    {
      "source":772,
      "target":773,
      "directed":false,
      "length":0.00141024,
      "support":0.0,
      "removed":false,
      "sequences":[
        "ID_CEC-22-7180|ST_1|CODE_09007|SX_M|RISK_3|AGE_28|SES_1|SCO_3|CD4_2|DRUG_1|MET_NA|APP_1|RES_1|REC_0|VEN_1|CL_397|NAT_mex|2022-04-18",
        "ID_CEC-22-8337|ST_1|CODE_09015|SX_M|RISK_NA|AGE_35|SES_NA|SCO_NA|CD4_1|DRUG_NA|MET_NA|APP_NA|RES_1|REC_0|VEN_NA|CL_397|NAT_NA|2022-07-15"
      ],
      "attributes":[
        "BULK"
      ]
    },
    {
      "source":1211,
      "target":1212,
      "directed":false,
      "length":0.00317876,
      "support":0.0,
      "removed":false,
      "sequences":[
        "ID_CEC-22-7189|ST_1|CODE_09006|SX_M|RISK_3|AGE_22|SES_2|SCO_2|CD4_2|DRUG_1|MET_NA|APP_1|RES_1|REC_1|VEN_0|CL_489|NAT_mex|2022-04-19",
        "ID_CEC-22-7206|ST_1|CODE_09007|SX_M|RISK_3|AGE_23|SES_2|SCO_2|CD4_2|DRUG_1|MET_NA|APP_1|RES_1|REC_0|VEN_1|CL_489|NAT_mex|2022-04-20"
      ],
      "attributes":[
        "BULK"
      ]
    },
    {
      "source":1211,
      "target":1213,
      "directed":false,
      "length":0.00636652,
      "support":0.0,
      "removed":false,
      "sequences":[
        "ID_CEC-22-7189|ST_1|CODE_09006|SX_M|RISK_3|AGE_22|SES_2|SCO_2|CD4_2|DRUG_1|MET_NA|APP_1|RES_1|REC_1|VEN_0|CL_489|NAT_mex|2022-04-19",
        "ID_CEC-22-8339|ST_1|CODE_09007|SX_M|RISK_3|AGE_34|SES_1|SCO_2|CD4_2|DRUG_1|MET_NA|APP_1|RES_1|REC_0|VEN_0|CL_489|NAT_mex|2022-07-18"
      ],
      "attributes":[
        "BULK"
      ]
    },
    {
      "source":1211,
      "target":1214,
      "directed":false,
      "length":0.0128157,
      "support":0.0,
      "removed":false,
      "sequences":[
        "ID_CEC-22-7189|ST_1|CODE_09006|SX_M|RISK_3|AGE_22|SES_2|SCO_2|CD4_2|DRUG_1|MET_NA|APP_1|RES_1|REC_1|VEN_0|CL_489|NAT_mex|2022-04-19",
        "ID_CEC-22-9855|ST_1|CODE_09007|SX_M|RISK_3|AGE_38|SES_1|SCO_2|CD4_1|DRUG_0|MET_NA|APP_0|RES_1|REC_0|VEN_0|CL_489|NAT_mex|2022-12-13"
      ],
      "attributes":[
        "BULK"
      ]
    },
    {
      "source":1568,
      "target":1569,
      "directed":false,
      "length":0.00281902,
      "support":0.0,
      "removed":false,
      "sequences":[
        "ID_CEC-22-7190|ST_1|CODE_09006|SX_M|RISK_NA|AGE_49|SES_1|SCO_3|CD4_1|DRUG_NA|MET_NA|APP_NA|RES_1|REC_0|VEN_NA|CL_409|NAT_mex|2022-04-19",
        "ID_CEC-22-7192|ST_1|CODE_09006|SX_M|RISK_3|AGE_42|SES_1|SCO_2|CD4_1|DRUG_1|MET_NA|APP_0|RES_1|REC_0|VEN_NA|CL_409|NAT_mex|2022-04-19"
      ],
      "attributes":[
        "BULK"
      ]
    },
    {
      "source":1568,
      "target":1570,
      "directed":false,
      "length":0.00317167,
      "support":0.0,
      "removed":false,
      "sequences":[
        "ID_CEC-22-7190|ST_1|CODE_09006|SX_M|RISK_NA|AGE_49|SES_1|SCO_3|CD4_1|DRUG_NA|MET_NA|APP_NA|RES_1|REC_0|VEN_NA|CL_409|NAT_mex|2022-04-19",
        "ID_CEC-22-9345|ST_1|CODE_09007|SX_F|RISK_NA|AGE_30|SES_NA|SCO_NA|CD4_2|DRUG_NA|MET_NA|APP_NA|RES_1|REC_0|VEN_NA|CL_409|NAT_NA|2022-10-20"
      ],
      "attributes":[
        "BULK"
      ]
    },
    {
      "source":1569,
      "target":1570,
      "directed":false,
      "length":0.0035275,
      "support":0.0,
      "removed":false,
      "sequences":[
        "ID_CEC-22-7192|ST_1|CODE_09006|SX_M|RISK_3|AGE_42|SES_1|SCO_2|CD4_1|DRUG_1|MET_NA|APP_0|RES_1|REC_0|VEN_NA|CL_409|NAT_mex|2022-04-19",
        "ID_CEC-22-9345|ST_1|CODE_09007|SX_F|RISK_NA|AGE_30|SES_NA|SCO_NA|CD4_2|DRUG_NA|MET_NA|APP_NA|RES_1|REC_0|VEN_NA|CL_409|NAT_NA|2022-10-20"
      ],
      "attributes":[
        "BULK"
      ]
    },
    {
      "source":756,
      "target":757,
      "directed":false,
      "length":0.00211468,
      "support":0.0,
      "removed":false,
      "sequences":[
        "ID_CEC-22-7204|ST_1|CODE_09010|SX_M|RISK_3|AGE_37|SES_2|SCO_2|CD4_1|DRUG_1|MET_1|APP_1|RES_1|REC_0|VEN_1|CL_126|NAT_mex|2022-04-20",
        "ID_CEC-22-7376|ST_1|CODE_09008|SX_M|RISK_3|AGE_27|SES_2|SCO_3|CD4_1|DRUG_1|MET_NA|APP_1|RES_1|REC_0|VEN_NA|CL_126|NAT_mex|2022-05-04"
      ],
      "attributes":[
        "BULK"
      ]
    },
    {
      "source":756,
      "target":758,
      "directed":false,
      "length":0.00246854,
      "support":0.0,
      "removed":false,
      "sequences":[
        "ID_CEC-22-7204|ST_1|CODE_09010|SX_M|RISK_3|AGE_37|SES_2|SCO_2|CD4_1|DRUG_1|MET_1|APP_1|RES_1|REC_0|VEN_1|CL_126|NAT_mex|2022-04-20",
        "ID_CEC-22-9270|ST_1|CODE_09010|SX_M|RISK_3|AGE_22|SES_1|SCO_2|CD4_2|DRUG_0|MET_NA|APP_0|RES_1|REC_0|VEN_0|CL_126|NAT_mex|2022-10-11"
      ],
      "attributes":[
        "BULK"
      ]
    },
    {
      "source":1212,
      "target":1213,
      "directed":false,
      "length":0.00636959,
      "support":0.0,
      "removed":false,
      "sequences":[
        "ID_CEC-22-7206|ST_1|CODE_09007|SX_M|RISK_3|AGE_23|SES_2|SCO_2|CD4_2|DRUG_1|MET_NA|APP_1|RES_1|REC_0|VEN_1|CL_489|NAT_mex|2022-04-20",
        "ID_CEC-22-8339|ST_1|CODE_09007|SX_M|RISK_3|AGE_34|SES_1|SCO_2|CD4_2|DRUG_1|MET_NA|APP_1|RES_1|REC_0|VEN_0|CL_489|NAT_mex|2022-07-18"
      ],
      "attributes":[
        "BULK"
      ]
    },
    {
      "source":1212,
      "target":1214,
      "directed":false,
      "length":0.0124587,
      "support":0.0,
      "removed":false,
      "sequences":[
        "ID_CEC-22-7206|ST_1|CODE_09007|SX_M|RISK_3|AGE_23|SES_2|SCO_2|CD4_2|DRUG_1|MET_NA|APP_1|RES_1|REC_0|VEN_1|CL_489|NAT_mex|2022-04-20",
        "ID_CEC-22-9855|ST_1|CODE_09007|SX_M|RISK_3|AGE_38|SES_1|SCO_2|CD4_1|DRUG_0|MET_NA|APP_0|RES_1|REC_0|VEN_0|CL_489|NAT_mex|2022-12-13"
      ],
      "attributes":[
        "BULK"
      ]
    },
    {
      "source":1287,
      "target":1288,
      "directed":false,
      "length":0.0,
      "support":0.0,
      "removed":false,
      "sequences":[
        "ID_CEC-22-7209|ST_1|CODE_09004|SX_M|RISK_3|AGE_20|SES_1|SCO_2|CD4_1|DRUG_1|MET_NA|APP_0|RES_1|REC_0|VEN_1|CL_79|NAT_mex|2022-04-20",
        "ID_CEC-22-7223|ST_1|CODE_09012|SX_M|RISK_3|AGE_24|SES_1|SCO_2|CD4_1|DRUG_1|MET_NA|APP_1|RES_2|REC_0|VEN_1|CL_79|NAT_mex|2022-04-21"
      ],
      "attributes":[
        "BULK"
      ]
    },
    {
      "source":1287,
      "target":1289,
      "directed":false,
      "length":0.0128044,
      "support":0.0,
      "removed":false,
      "sequences":[
        "ID_CEC-22-7209|ST_1|CODE_09004|SX_M|RISK_3|AGE_20|SES_1|SCO_2|CD4_1|DRUG_1|MET_NA|APP_0|RES_1|REC_0|VEN_1|CL_79|NAT_mex|2022-04-20",
        "ID_CEC-22-8282|ST_1|CODE_09012|SX_M|RISK_NA|AGE_34|SES_NA|SCO_NA|CD4_3|DRUG_NA|MET_NA|APP_NA|RES_1|REC_0|VEN_NA|CL_79|NAT_NA|2022-07-12"
      ],
      "attributes":[
        "BULK"
      ]
    },
    {
      "source":390,
      "target":391,
      "directed":false,
      "length":0.00566021,
      "support":0.0,
      "removed":false,
      "sequences":[
        "ID_CEC-22-7220|ST_1|CODE_09003|SX_M|RISK_3|AGE_56|SES_2|SCO_2|CD4_2|DRUG_1|MET_NA|APP_1|RES_1|REC_0|VEN_0|CL_369|NAT_mex|2022-04-21",
        "ID_CEC-22-7522|ST_2|CODE_15033|SX_M|RISK_3|AGE_26|SES_2|SCO_2|CD4_2|DRUG_1|MET_NA|APP_1|RES_1|REC_0|VEN_0|CL_369|NAT_mex|2022-05-16"
      ],
      "attributes":[
        "BULK"
      ]
    },
    {
      "source":390,
      "target":392,
      "directed":false,
      "length":0.0138885,
      "support":0.0,
      "removed":false,
      "sequences":[
        "ID_CEC-22-7220|ST_1|CODE_09003|SX_M|RISK_3|AGE_56|SES_2|SCO_2|CD4_2|DRUG_1|MET_NA|APP_1|RES_1|REC_0|VEN_0|CL_369|NAT_mex|2022-04-21",
        "ID_CEC-22-7889|ST_2|CODE_15033|SX_M|RISK_3|AGE_39|SES_2|SCO_2|CD4_2|DRUG_1|MET_NA|APP_1|RES_1|REC_0|VEN_0|CL_369|NAT_mex|2022-06-09"
      ],
      "attributes":[
        "BULK"
      ]
    },
    {
      "source":390,
      "target":393,
      "directed":false,
      "length":0.00743238,
      "support":0.0,
      "removed":false,
      "sequences":[
        "ID_CEC-22-7220|ST_1|CODE_09003|SX_M|RISK_3|AGE_56|SES_2|SCO_2|CD4_2|DRUG_1|MET_NA|APP_1|RES_1|REC_0|VEN_0|CL_369|NAT_mex|2022-04-21",
        "ID_CEC-22-7926|ST_2|CODE_15033|SX_M|RISK_3|AGE_22|SES_2|SCO_2|CD4_2|DRUG_1|MET_NA|APP_1|RES_1|REC_0|VEN_1|CL_369|NAT_mex|2022-06-13"
      ],
      "attributes":[
        "BULK"
      ]
    },
    {
      "source":390,
      "target":394,
      "directed":false,
      "length":0.00637008,
      "support":0.0,
      "removed":false,
      "sequences":[
        "ID_CEC-22-7220|ST_1|CODE_09003|SX_M|RISK_3|AGE_56|SES_2|SCO_2|CD4_2|DRUG_1|MET_NA|APP_1|RES_1|REC_0|VEN_0|CL_369|NAT_mex|2022-04-21",
        "ID_CEC-22-8637|ST_2|CODE_15020|SX_M|RISK_3|AGE_26|SES_2|SCO_2|CD4_1|DRUG_1|MET_0|APP_1|RES_1|REC_0|VEN_1|CL_369|NAT_mex|2022-08-16"
      ],
      "attributes":[
        "BULK"
      ]
    },
    {
      "source":1288,
      "target":1289,
      "directed":false,
      "length":0.00317538,
      "support":0.0,
      "removed":false,
      "sequences":[
        "ID_CEC-22-7223|ST_1|CODE_09012|SX_M|RISK_3|AGE_24|SES_1|SCO_2|CD4_1|DRUG_1|MET_NA|APP_1|RES_2|REC_0|VEN_1|CL_79|NAT_mex|2022-04-21",
        "ID_CEC-22-8282|ST_1|CODE_09012|SX_M|RISK_NA|AGE_34|SES_NA|SCO_NA|CD4_3|DRUG_NA|MET_NA|APP_NA|RES_1|REC_0|VEN_NA|CL_79|NAT_NA|2022-07-12"
      ],
      "attributes":[
        "BULK"
      ]
    },
    {
      "source":2329,
      "target":2330,
      "directed":false,
      "length":0.00282367,
      "support":0.0,
      "removed":false,
      "sequences":[
        "ID_CEC-22-7227|ST_1|CODE_09013|SX_F|RISK_NA|AGE_21|SES_NA|SCO_NA|CD4_2|DRUG_NA|MET_NA|APP_NA|RES_1|REC_0|VEN_NA|CL_697|NAT_NA|2022-04-21",
        "ID_CEC-22-7247|ST_1|CODE_09013|SX_F|RISK_1|AGE_25|SES_1|SCO_2|CD4_1|DRUG_0|MET_NA|APP_0|RES_1|REC_0|VEN_0|CL_697|NAT_mex|2022-04-25"
      ],
      "attributes":[
        "BULK"
      ]
    },
    {
      "source":2329,
      "target":2331,
      "directed":false,
      "length":0.00388864,
      "support":0.0,
      "removed":false,
      "sequences":[
        "ID_CEC-22-7227|ST_1|CODE_09013|SX_F|RISK_NA|AGE_21|SES_NA|SCO_NA|CD4_2|DRUG_NA|MET_NA|APP_NA|RES_1|REC_0|VEN_NA|CL_697|NAT_NA|2022-04-21",
        "ID_CEC-22-7248|ST_1|CODE_09013|SX_M|RISK_2|AGE_25|SES_2|SCO_2|CD4_1|DRUG_1|MET_NA|APP_0|RES_1|REC_0|VEN_0|CL_697|NAT_mex|2022-04-25"
      ],
      "attributes":[
        "BULK"
      ]
    },
    {
      "source":506,
      "target":507,
      "directed":false,
      "length":0.00920999,
      "support":0.0,
      "removed":false,
      "sequences":[
        "ID_CEC-22-7234|ST_1|CODE_09007|SX_M|RISK_NA|AGE_64|SES_NA|SCO_NA|CD4_1|DRUG_NA|MET_NA|APP_NA|RES_1|REC_0|VEN_NA|CL_25|NAT_NA|2022-04-21",
        "ID_CEC-22-8552|ST_2|CODE_15070|SX_F|RISK_NA|AGE_40|SES_NA|SCO_NA|CD4_1|DRUG_NA|MET_NA|APP_NA|RES_1|REC_0|VEN_NA|CL_25|NAT_NA|2022-08-10"
      ],
      "attributes":[
        "BULK"
      ]
    },
    {
      "source":506,
      "target":508,
      "directed":false,
      "length":0.0138687,
      "support":0.0,
      "removed":false,
      "sequences":[
        "ID_CEC-22-7234|ST_1|CODE_09007|SX_M|RISK_NA|AGE_64|SES_NA|SCO_NA|CD4_1|DRUG_NA|MET_NA|APP_NA|RES_1|REC_0|VEN_NA|CL_25|NAT_NA|2022-04-21",
        "ID_CEC-22-9366|ST_1|CODE_09007|SX_M|RISK_2|AGE_28|SES_1|SCO_2|CD4_3|DRUG_1|MET_NA|APP_0|RES_1|REC_0|VEN_0|CL_25|NAT_mex|2022-10-21"
      ],
      "attributes":[
        "BULK"
      ]
    },
    {
      "source":402,
      "target":403,
      "directed":false,
      "length":0.0113633,
      "support":0.0,
      "removed":false,
      "sequences":[
        "ID_CEC-22-7242|ST_2|CODE_15002|SX_M|RISK_3|AGE_25|SES_2|SCO_2|CD4_2|DRUG_0|MET_NA|APP_1|RES_2|REC_0|VEN_0|CL_64|NAT_mex|2022-04-22",
        "ID_CEC-22-7574|ST_1|CODE_07106|SX_M|RISK_3|AGE_22|SES_2|SCO_2|CD4_2|DRUG_0|MET_NA|APP_0|RES_2|REC_0|VEN_NA|CL_64|NAT_mex|2022-05-18"
      ],
      "attributes":[
        "BULK"
      ]
    },
    {
      "source":2330,
      "target":2331,
      "directed":false,
      "length":0.00105714,
      "support":0.0,
      "removed":false,
      "sequences":[
        "ID_CEC-22-7247|ST_1|CODE_09013|SX_F|RISK_1|AGE_25|SES_1|SCO_2|CD4_1|DRUG_0|MET_NA|APP_0|RES_1|REC_0|VEN_0|CL_697|NAT_mex|2022-04-25",
        "ID_CEC-22-7248|ST_1|CODE_09013|SX_M|RISK_2|AGE_25|SES_2|SCO_2|CD4_1|DRUG_1|MET_NA|APP_0|RES_1|REC_0|VEN_0|CL_697|NAT_mex|2022-04-25"
      ],
      "attributes":[
        "BULK"
      ]
    },
    {
      "source":1516,
      "target":1518,
      "directed":false,
      "length":0.00458803,
      "support":0.0,
      "removed":false,
      "sequences":[
        "ID_CEC-22-7255|ST_2|CODE_15099|SX_M|RISK_3|AGE_20|SES_2|SCO_2|CD4_1|DRUG_1|MET_1|APP_0|RES_1|REC_0|VEN_1|CL_581|NAT_mex|2022-04-25",
        "ID_CEC-22-7257|ST_2|CODE_15099|SX_M|RISK_3|AGE_29|SES_2|SCO_2|CD4_1|DRUG_0|MET_NA|APP_0|RES_1|REC_0|VEN_0|CL_581|NAT_mex|2022-04-25"
      ],
      "attributes":[
        "BULK"
      ]
    },
    {
      "source":1516,
      "target":1517,
      "directed":false,
      "length":0.0131647,
      "support":0.0,
      "removed":false,
      "sequences":[
        "ID_CEC-22-7255|ST_2|CODE_15099|SX_M|RISK_3|AGE_20|SES_2|SCO_2|CD4_1|DRUG_1|MET_1|APP_0|RES_1|REC_0|VEN_1|CL_581|NAT_mex|2022-04-25",
        "ID_CEC-22-9764|ST_2|CODE_15057|SX_M|RISK_NA|AGE_19|SES_1|SCO_2|CD4_1|DRUG_0|MET_NA|APP_1|RES_1|REC_0|VEN_0|CL_581|NAT_mex|2022-12-05"
      ],
      "attributes":[
        "BULK"
      ]
    },
    {
      "source":3306,
      "target":3307,
      "directed":false,
      "length":0.00460112,
      "support":0.0,
      "removed":false,
      "sequences":[
        "ID_CEC-22-7272|ST_1|CODE_09003|SX_M|RISK_3|AGE_25|SES_1|SCO_2|CD4_2|DRUG_0|MET_NA|APP_1|RES_1|REC_0|VEN_0|CL_1199|NAT_mex|2022-04-26",
        "ID_CEC-22-7277|ST_1|CODE_09003|SX_M|RISK_3|AGE_27|SES_1|SCO_2|CD4_1|DRUG_0|MET_NA|APP_1|RES_1|REC_0|VEN_1|CL_1199|NAT_mex|2022-04-26"
      ],
      "attributes":[
        "BULK"
      ]
    },
    {
      "source":483,
      "target":487,
      "directed":false,
      "length":0.0077899,
      "support":0.0,
      "removed":false,
      "sequences":[
        "ID_CEC-22-7276|ST_1|CODE_09015|SX_M|RISK_3|AGE_20|SES_2|SCO_2|CD4_2|DRUG_1|MET_NA|APP_1|RES_1|REC_0|VEN_1|CL_390|NAT_mex|2022-04-26",
        "ID_CEC-22-9072|ST_1|CODE_09015|SX_M|RISK_3|AGE_21|SES_1|SCO_2|CD4_2|DRUG_1|MET_NA|APP_1|RES_1|REC_1|VEN_0|CL_390|NAT_mex|2022-09-26"
      ],
      "attributes":[
        "BULK"
      ]
    },
    {
      "source":1486,
      "target":1487,
      "directed":false,
      "length":0.0131706,
      "support":0.0,
      "removed":false,
      "sequences":[
        "ID_CEC-22-7286|ST_2|CODE_15058|SX_M|RISK_3|AGE_29|SES_1|SCO_2|CD4_2|DRUG_1|MET_NA|APP_0|RES_1|REC_0|VEN_1|CL_193|NAT_mex|2022-04-26",
        "ID_CEC-22-9260|ST_2|CODE_15031|SX_M|RISK_3|AGE_37|SES_1|SCO_2|CD4_1|DRUG_0|MET_NA|APP_1|RES_1|REC_0|VEN_0|CL_193|NAT_mex|2022-10-10"
      ],
      "attributes":[
        "BULK"
      ]
    },
    {
      "source":1282,
      "target":1283,
      "directed":false,
      "length":0.00601317,
      "support":0.0,
      "removed":false,
      "sequences":[
        "ID_CEC-22-7305|ST_2|CODE_15057|SX_M|RISK_3|AGE_27|SES_2|SCO_3|CD4_1|DRUG_0|MET_NA|APP_0|RES_1|REC_0|VEN_0|CL_448|NAT_mex|2022-04-27",
        "ID_CEC-22-8726|ST_1|CODE_09014|SX_F|RISK_1|AGE_74|SES_1|SCO_1|CD4_1|DRUG_1|MET_NA|APP_NA|RES_1|REC_0|VEN_NA|CL_448|NAT_mex|2022-08-23"
      ],
      "attributes":[
        "BULK"
      ]
    },
    {
      "source":2333,
      "target":2334,
      "directed":false,
      "length":0.0124565,
      "support":0.0,
      "removed":false,
      "sequences":[
        "ID_CEC-22-7313|ST_1|CODE_09010|SX_M|RISK_3|AGE_31|SES_2|SCO_2|CD4_2|DRUG_0|MET_NA|APP_1|RES_3|REC_1|VEN_1|CL_1255|NAT_mex|2022-04-28",
        "ID_CEC-22-9826|ST_1|CODE_09008|SX_M|RISK_3|AGE_20|SES_2|SCO_2|CD4_1|DRUG_1|MET_NA|APP_0|RES_3|REC_0|VEN_0|CL_1255|NAT_mex|2022-12-09"
      ],
      "attributes":[
        "BULK"
      ]
    },
    {
      "source":2333,
      "target":2332,
      "directed":false,
      "length":0.00994256,
      "support":0.0,
      "removed":false,
      "sequences":[
        "ID_CEC-22-7313|ST_1|CODE_09010|SX_M|RISK_3|AGE_31|SES_2|SCO_2|CD4_2|DRUG_0|MET_NA|APP_1|RES_3|REC_1|VEN_1|CL_1255|NAT_mex|2022-04-28",
        "ID_CEC-22-9879|ST_1|CODE_09008|SX_M|RISK_3|AGE_28|SES_1|SCO_2|CD4_2|DRUG_0|MET_NA|APP_1|RES_3|REC_0|VEN_0|CL_1255|NAT_mex|2022-12-15"
      ],
      "attributes":[
        "BULK"
      ]
    },
    {
      "source":2295,
      "target":2294,
      "directed":false,
      "length":0.00903869,
      "support":0.0,
      "removed":false,
      "sequences":[
        "ID_CEC-22-7320|ST_1|CODE_09007|SX_M|RISK_3|AGE_24|SES_2|SCO_3|CD4_2|DRUG_1|MET_NA|APP_0|RES_1|REC_0|VEN_0|CL_685|NAT_mex|2022-04-27",
        "ID_CEC-22-7498|ST_1|CODE_09007|SX_M|RISK_3|AGE_24|SES_1|SCO_2|CD4_1|DRUG_1|MET_NA|APP_0|RES_1|REC_0|VEN_0|CL_685|NAT_mex|2022-05-12"
      ],
      "attributes":[
        "BULK"
      ]
    },
    {
      "source":3308,
      "target":3309,
      "directed":false,
      "length":0.00959151,
      "support":0.0,
      "removed":false,
      "sequences":[
        "ID_CEC-22-7339|ST_1|CODE_09010|SX_M|RISK_3|AGE_35|SES_2|SCO_3|CD4_2|DRUG_0|MET_NA|APP_1|RES_1|REC_1|VEN_0|CL_1292|NAT_mex|2022-04-29",
        "ID_CEC-22-9279|ST_1|CODE_09016|SX_M|RISK_3|AGE_24|SES_3|SCO_3|CD4_2|DRUG_1|MET_NA|APP_1|RES_1|REC_1|VEN_NA|CL_1292|NAT_mex|2022-10-12"
      ],
      "attributes":[
        "BULK"
      ]
    },
    {
      "source":1784,
      "target":1785,
      "directed":false,
      "length":0.0106491,
      "support":0.0,
      "removed":false,
      "sequences":[
        "ID_CEC-22-7342|ST_2|CODE_15120|SX_M|RISK_3|AGE_23|SES_2|SCO_3|CD4_2|DRUG_0|MET_NA|APP_1|RES_1|REC_0|VEN_0|CL_415|NAT_mex|2022-04-29",
        "ID_CEC-22-8011|ST_2|CODE_15081|SX_M|RISK_3|AGE_25|SES_2|SCO_2|CD4_2|DRUG_1|MET_NA|APP_1|RES_1|REC_0|VEN_1|CL_415|NAT_mex|2022-06-20"
      ],
      "attributes":[
        "BULK"
      ]
    },
    {
      "source":1784,
      "target":1786,
      "directed":false,
      "length":0.00176108,
      "support":0.0,
      "removed":false,
      "sequences":[
        "ID_CEC-22-7342|ST_2|CODE_15120|SX_M|RISK_3|AGE_23|SES_2|SCO_3|CD4_2|DRUG_0|MET_NA|APP_1|RES_1|REC_0|VEN_0|CL_415|NAT_mex|2022-04-29",
        "ID_CEC-22-8812|ST_1|CODE_09012|SX_M|RISK_3|AGE_19|SES_1|SCO_2|CD4_2|DRUG_1|MET_NA|APP_0|RES_1|REC_0|VEN_0|CL_415|NAT_mex|2022-08-30"
      ],
      "attributes":[
        "BULK"
      ]
    },
    {
      "source":1784,
      "target":1787,
      "directed":false,
      "length":0.00282062,
      "support":0.0,
      "removed":false,
      "sequences":[
        "ID_CEC-22-7342|ST_2|CODE_15120|SX_M|RISK_3|AGE_23|SES_2|SCO_3|CD4_2|DRUG_0|MET_NA|APP_1|RES_1|REC_0|VEN_0|CL_415|NAT_mex|2022-04-29",
        "ID_CEC-22-8950|ST_2|CODE_15010|SX_M|RISK_3|AGE_20|SES_1|SCO_2|CD4_2|DRUG_1|MET_NA|APP_0|RES_1|REC_1|VEN_1|CL_415|NAT_mex|2022-09-12"
      ],
      "attributes":[
        "BULK"
      ]
    },
    {
      "source":2335,
      "target":2336,
      "directed":false,
      "length":0.000351718,
      "support":0.0,
      "removed":false,
      "sequences":[
        "ID_CEC-22-7349|ST_1|CODE_09012|SX_M|RISK_NA|AGE_29|SES_1|SCO_2|CD4_1|DRUG_NA|MET_NA|APP_1|RES_2|REC_0|VEN_0|CL_1013|NAT_mex|2022-05-02",
        "ID_CEC-22-9528|ST_1|CODE_09012|SX_M|RISK_3|AGE_30|SES_2|SCO_2|CD4_2|DRUG_0|MET_NA|APP_0|RES_2|REC_0|VEN_0|CL_1013|NAT_mex|2022-11-08"
      ],
      "attributes":[
        "BULK"
      ]
    },
    {
      "source":2335,
      "target":2337,
      "directed":false,
      "length":0.00211439,
      "support":0.0,
      "removed":false,
      "sequences":[
        "ID_CEC-22-7349|ST_1|CODE_09012|SX_M|RISK_NA|AGE_29|SES_1|SCO_2|CD4_1|DRUG_NA|MET_NA|APP_1|RES_2|REC_0|VEN_0|CL_1013|NAT_mex|2022-05-02",
        "ID_CEC-22-9531|ST_1|CODE_09012|SX_M|RISK_3|AGE_30|SES_2|SCO_3|CD4_1|DRUG_1|MET_NA|APP_1|RES_1|REC_0|VEN_0|CL_1013|NAT_mex|2022-11-08"
      ],
      "attributes":[
        "BULK"
      ]
    },
    {
      "source":2338,
      "target":2339,
      "directed":false,
      "length":0.00530511,
      "support":0.0,
      "removed":false,
      "sequences":[
        "ID_CEC-22-7351|ST_1|CODE_09005|SX_M|RISK_3|AGE_25|SES_2|SCO_2|CD4_1|DRUG_0|MET_NA|APP_1|RES_1|REC_0|VEN_1|CL_529|NAT_mex|2022-05-02",
        "ID_CEC-22-7709|ST_2|CODE_15025|SX_M|RISK_3|AGE_30|SES_1|SCO_2|CD4_1|DRUG_1|MET_NA|APP_1|RES_1|REC_0|VEN_0|CL_529|NAT_mex|2022-05-25"
      ],
      "attributes":[
        "BULK"
      ]
    },
    {
      "source":2338,
      "target":2340,
      "directed":false,
      "length":0.00636934,
      "support":0.0,
      "removed":false,
      "sequences":[
        "ID_CEC-22-7351|ST_1|CODE_09005|SX_M|RISK_3|AGE_25|SES_2|SCO_2|CD4_1|DRUG_0|MET_NA|APP_1|RES_1|REC_0|VEN_1|CL_529|NAT_mex|2022-05-02",
        "ID_CEC-22-8460|ST_1|CODE_09007|SX_M|RISK_2|AGE_24|SES_2|SCO_2|CD4_2|DRUG_1|MET_NA|APP_1|RES_1|REC_0|VEN_1|CL_529|NAT_mex|2022-08-03"
      ],
      "attributes":[
        "BULK"
      ]
    },
    {
      "source":262,
      "target":264,
      "directed":false,
      "length":0.0010564,
      "support":0.0,
      "removed":false,
      "sequences":[
        "ID_CEC-22-7357|ST_2|CODE_15058|SX_M|RISK_3|AGE_21|SES_2|SCO_2|CD4_3|DRUG_1|MET_NA|APP_0|RES_1|REC_0|VEN_0|CL_172|NAT_mex|2022-05-02",
        "ID_CEC-22-8248|ST_1|CODE_07106|SX_M|RISK_3|AGE_23|SES_2|SCO_2|CD4_2|DRUG_1|MET_NA|APP_1|RES_2|REC_0|VEN_0|CL_172|NAT_mex|2022-07-08"
      ],
      "attributes":[
        "BULK"
      ]
    },
    {
      "source":18,
      "target":19,
      "directed":false,
      "length":0.00353148,
      "support":0.0,
      "removed":false,
      "sequences":[
        "ID_CEC-22-7365|ST_1|CODE_09016|SX_M|RISK_3|AGE_33|SES_2|SCO_2|CD4_2|DRUG_1|MET_NA|APP_1|RES_1|REC_0|VEN_1|CL_304|NAT_mex|2022-05-03",
        "ID_CEC-22-7565|ST_2|CODE_15037|SX_M|RISK_3|AGE_27|SES_2|SCO_3|CD4_2|DRUG_1|MET_NA|APP_1|RES_1|REC_1|VEN_0|CL_304|NAT_mex|2022-05-18"
      ],
      "attributes":[
        "BULK"
      ]
    },
    {
      "source":18,
      "target":20,
      "directed":false,
      "length":0.0111791,
      "support":0.0,
      "removed":false,
      "sequences":[
        "ID_CEC-22-7365|ST_1|CODE_09016|SX_M|RISK_3|AGE_33|SES_2|SCO_2|CD4_2|DRUG_1|MET_NA|APP_1|RES_1|REC_0|VEN_1|CL_304|NAT_mex|2022-05-03",
        "ID_CEC-22-7636|ST_1|CODE_09002|SX_M|RISK_3|AGE_37|SES_2|SCO_3|CD4_2|DRUG_1|MET_NA|APP_1|RES_1|REC_0|VEN_1|CL_304|NAT_mex|2022-05-23"
      ],
      "attributes":[
        "BULK"
      ]
    },
    {
      "source":18,
      "target":21,
      "directed":false,
      "length":0.00459195,
      "support":0.0,
      "removed":false,
      "sequences":[
        "ID_CEC-22-7365|ST_1|CODE_09016|SX_M|RISK_3|AGE_33|SES_2|SCO_2|CD4_2|DRUG_1|MET_NA|APP_1|RES_1|REC_0|VEN_1|CL_304|NAT_mex|2022-05-03",
        "ID_CEC-22-7788|ST_1|CODE_09015|SX_M|RISK_3|AGE_51|SES_2|SCO_3|CD4_3|DRUG_1|MET_NA|APP_1|RES_1|REC_1|VEN_0|CL_304|NAT_mex|2022-06-02"
      ],
      "attributes":[
        "BULK"
      ]
    },
    {
      "source":18,
      "target":22,
      "directed":false,
      "length":0.00388179,
      "support":0.0,
      "removed":false,
      "sequences":[
        "ID_CEC-22-7365|ST_1|CODE_09016|SX_M|RISK_3|AGE_33|SES_2|SCO_2|CD4_2|DRUG_1|MET_NA|APP_1|RES_1|REC_0|VEN_1|CL_304|NAT_mex|2022-05-03",
        "ID_CEC-22-8178|ST_2|CODE_15057|SX_M|RISK_3|AGE_27|SES_2|SCO_3|CD4_1|DRUG_1|MET_NA|APP_0|RES_1|REC_0|VEN_0|CL_304|NAT_mex|2022-07-04"
      ],
      "attributes":[
        "BULK"
      ]
    },
    {
      "source":18,
      "target":23,
      "directed":false,
      "length":0.00317474,
      "support":0.0,
      "removed":false,
      "sequences":[
        "ID_CEC-22-7365|ST_1|CODE_09016|SX_M|RISK_3|AGE_33|SES_2|SCO_2|CD4_2|DRUG_1|MET_NA|APP_1|RES_1|REC_0|VEN_1|CL_304|NAT_mex|2022-05-03",
        "ID_CEC-22-8228|ST_1|CODE_09015|SX_M|RISK_3|AGE_29|SES_1|SCO_3|CD4_3|DRUG_1|MET_NA|APP_0|RES_1|REC_0|VEN_0|CL_304|NAT_mex|2022-07-07"
      ],
      "attributes":[
        "BULK"
      ]
    },
    {
      "source":18,
      "target":24,
      "directed":false,
      "length":0.00494371,
      "support":0.0,
      "removed":false,
      "sequences":[
        "ID_CEC-22-7365|ST_1|CODE_09016|SX_M|RISK_3|AGE_33|SES_2|SCO_2|CD4_2|DRUG_1|MET_NA|APP_1|RES_1|REC_0|VEN_1|CL_304|NAT_mex|2022-05-03",
        "ID_CEC-22-8276|ST_1|CODE_09015|SX_M|RISK_NA|AGE_33|SES_NA|SCO_NA|CD4_2|DRUG_NA|MET_NA|APP_NA|RES_1|REC_0|VEN_NA|CL_304|NAT_NA|2022-07-12"
      ],
      "attributes":[
        "BULK"
      ]
    },
    {
      "source":18,
      "target":25,
      "directed":false,
      "length":0.00565764,
      "support":0.0,
      "removed":false,
      "sequences":[
        "ID_CEC-22-7365|ST_1|CODE_09016|SX_M|RISK_3|AGE_33|SES_2|SCO_2|CD4_2|DRUG_1|MET_NA|APP_1|RES_1|REC_0|VEN_1|CL_304|NAT_mex|2022-05-03",
        "ID_CEC-22-8566|ST_2|CODE_15033|SX_M|RISK_3|AGE_31|SES_2|SCO_3|CD4_2|DRUG_0|MET_NA|APP_1|RES_3|REC_1|VEN_0|CL_304|NAT_mex|2022-08-11"
      ],
      "attributes":[
        "BULK"
      ]
    },
    {
      "source":18,
      "target":26,
      "directed":false,
      "length":0.00353469,
      "support":0.0,
      "removed":false,
      "sequences":[
        "ID_CEC-22-7365|ST_1|CODE_09016|SX_M|RISK_3|AGE_33|SES_2|SCO_2|CD4_2|DRUG_1|MET_NA|APP_1|RES_1|REC_0|VEN_1|CL_304|NAT_mex|2022-05-03",
        "ID_CEC-22-9852|ST_2|CODE_15057|SX_M|RISK_3|AGE_31|SES_1|SCO_3|CD4_2|DRUG_1|MET_NA|APP_1|RES_1|REC_0|VEN_1|CL_304|NAT_mex|2022-12-13"
      ],
      "attributes":[
        "BULK"
      ]
    },
    {
      "source":326,
      "target":328,
      "directed":false,
      "length":0.0106468,
      "support":0.0,
      "removed":false,
      "sequences":[
        "ID_CEC-22-7366|ST_2|CODE_15033|SX_M|RISK_3|AGE_35|SES_1|SCO_3|CD4_2|DRUG_1|MET_NA|APP_1|RES_1|REC_0|VEN_0|CL_17|NAT_mex|2022-05-03",
        "ID_CEC-22-8029|ST_2|CODE_15104|SX_M|RISK_3|AGE_20|SES_1|SCO_2|CD4_2|DRUG_0|MET_NA|APP_1|RES_1|REC_0|VEN_0|CL_17|NAT_mex|2022-06-21"
      ],
      "attributes":[
        "BULK"
      ]
    },
    {
      "source":326,
      "target":329,
      "directed":false,
      "length":0.0124487,
      "support":0.0,
      "removed":false,
      "sequences":[
        "ID_CEC-22-7366|ST_2|CODE_15033|SX_M|RISK_3|AGE_35|SES_1|SCO_3|CD4_2|DRUG_1|MET_NA|APP_1|RES_1|REC_0|VEN_0|CL_17|NAT_mex|2022-05-03",
        "ID_CEC-22-9213|ST_2|CODE_15109|SX_M|RISK_NA|AGE_33|SES_NA|SCO_NA|CD4_1|DRUG_NA|MET_NA|APP_NA|RES_1|REC_0|VEN_NA|CL_17|NAT_NA|2022-10-05"
      ],
      "attributes":[
        "BULK"
      ]
    },
    {
      "source":326,
      "target":330,
      "directed":false,
      "length":0.0121038,
      "support":0.0,
      "removed":false,
      "sequences":[
        "ID_CEC-22-7366|ST_2|CODE_15033|SX_M|RISK_3|AGE_35|SES_1|SCO_3|CD4_2|DRUG_1|MET_NA|APP_1|RES_1|REC_0|VEN_0|CL_17|NAT_mex|2022-05-03",
        "ID_CEC-22-9744|ST_2|CODE_15104|SX_M|RISK_3|AGE_25|SES_2|SCO_2|CD4_2|DRUG_1|MET_NA|APP_1|RES_1|REC_1|VEN_1|CL_17|NAT_mex|2022-12-02"
      ],
      "attributes":[
        "BULK"
      ]
    },
    {
      "source":757,
      "target":758,
      "directed":false,
      "length":0.00743535,
      "support":0.0,
      "removed":false,
      "sequences":[
        "ID_CEC-22-7376|ST_1|CODE_09008|SX_M|RISK_3|AGE_27|SES_2|SCO_3|CD4_1|DRUG_1|MET_NA|APP_1|RES_1|REC_0|VEN_NA|CL_126|NAT_mex|2022-05-04",
        "ID_CEC-22-9270|ST_1|CODE_09010|SX_M|RISK_3|AGE_22|SES_1|SCO_2|CD4_2|DRUG_0|MET_NA|APP_0|RES_1|REC_0|VEN_0|CL_126|NAT_mex|2022-10-11"
      ],
      "attributes":[
        "BULK"
      ]
    },
    {
      "source":697,
      "target":703,
      "directed":false,
      "length":0.00423782,
      "support":0.0,
      "removed":false,
      "sequences":[
        "ID_CEC-22-7378|ST_1|CODE_09005|SX_M|RISK_3|AGE_27|SES_1|SCO_2|CD4_1|DRUG_0|MET_NA|APP_1|RES_1|REC_0|VEN_1|CL_393|NAT_mex|2022-05-04",
        "ID_CEC-22-8629|ST_2|CODE_15104|SX_M|RISK_3|AGE_24|SES_2|SCO_2|CD4_3|DRUG_1|MET_NA|APP_0|RES_1|REC_0|VEN_0|CL_393|NAT_mex|2022-08-16"
      ],
      "attributes":[
        "BULK"
      ]
    },
    {
      "source":3310,
      "target":3311,
      "directed":false,
      "length":0.0106474,
      "support":0.0,
      "removed":false,
      "sequences":[
        "ID_CEC-22-7408|ST_1|CODE_09007|SX_M|RISK_2|AGE_24|SES_2|SCO_1|CD4_1|DRUG_1|MET_NA|APP_0|RES_1|REC_0|VEN_0|CL_1203|NAT_mex|2022-05-06",
        "ID_CEC-22-7460|ST_1|CODE_09007|SX_F|RISK_1|AGE_20|SES_2|SCO_2|CD4_1|DRUG_1|MET_NA|APP_NA|RES_1|REC_0|VEN_NA|CL_1203|NAT_mex|2022-05-11"
      ],
      "attributes":[
        "BULK"
      ]
    },
    {
      "source":3312,
      "target":3313,
      "directed":false,
      "length":0.00176093,
      "support":0.0,
      "removed":false,
      "sequences":[
        "ID_CEC-22-7414|ST_1|CODE_09012|SX_M|RISK_3|AGE_25|SES_2|SCO_2|CD4_1|DRUG_0|MET_NA|APP_1|RES_1|REC_0|VEN_1|CL_547|NAT_mex|2022-05-09",
        "ID_CEC-22-8712|ST_2|CODE_15060|SX_M|RISK_3|AGE_25|SES_1|SCO_3|CD4_2|DRUG_0|MET_NA|APP_0|RES_1|REC_0|VEN_0|CL_547|NAT_mex|2022-08-23"
      ],
      "attributes":[
        "BULK"
      ]
    },
    {
      "source":561,
      "target":562,
      "directed":false,
      "length":0.0117402,
      "support":0.0,
      "removed":false,
      "sequences":[
        "ID_CEC-22-7421|ST_1|CODE_09012|SX_M|RISK_3|AGE_22|SES_1|SCO_2|CD4_2|DRUG_1|MET_NA|APP_0|RES_1|REC_0|VEN_0|CL_134|NAT_mex|2022-05-09",
        "ID_CEC-22-7559|ST_1|CODE_09007|SX_M|RISK_3|AGE_22|SES_1|SCO_2|CD4_1|DRUG_1|MET_NA|APP_1|RES_1|REC_0|VEN_0|CL_134|NAT_mex|2022-05-16"
      ],
      "attributes":[
        "BULK"
      ]
    },
    {
      "source":561,
      "target":563,
      "directed":false,
      "length":0.00887705,
      "support":0.0,
      "removed":false,
      "sequences":[
        "ID_CEC-22-7421|ST_1|CODE_09012|SX_M|RISK_3|AGE_22|SES_1|SCO_2|CD4_2|DRUG_1|MET_NA|APP_0|RES_1|REC_0|VEN_0|CL_134|NAT_mex|2022-05-09",
        "ID_CEC-22-7866|ST_1|CODE_09003|SX_M|RISK_3|AGE_24|SES_2|SCO_3|CD4_2|DRUG_1|MET_NA|APP_1|RES_1|REC_0|VEN_0|CL_134|NAT_mex|2022-06-07"
      ],
      "attributes":[
        "BULK"
      ]
    },
    {
      "source":561,
      "target":564,
      "directed":false,
      "length":0.0113983,
      "support":0.0,
      "removed":false,
      "sequences":[
        "ID_CEC-22-7421|ST_1|CODE_09012|SX_M|RISK_3|AGE_22|SES_1|SCO_2|CD4_2|DRUG_1|MET_NA|APP_0|RES_1|REC_0|VEN_0|CL_134|NAT_mex|2022-05-09",
        "ID_CEC-22-7896|ST_1|CODE_09006|SX_M|RISK_3|AGE_41|SES_2|SCO_2|CD4_2|DRUG_1|MET_NA|APP_1|RES_1|REC_0|VEN_1|CL_134|NAT_mex|2022-06-09"
      ],
      "attributes":[
        "BULK"
      ]
    },
    {
      "source":3315,
      "target":3314,
      "directed":false,
      "length":0.0131902,
      "support":0.0,
      "removed":false,
      "sequences":[
        "ID_CEC-22-7432|ST_1|CODE_09015|SX_M|RISK_3|AGE_42|SES_2|SCO_3|CD4_2|DRUG_1|MET_NA|APP_1|RES_1|REC_1|VEN_1|CL_1205|NAT_mex|2022-05-09",
        "ID_CEC-22-7681|ST_1|CODE_09015|SX_M|RISK_3|AGE_41|SES_2|SCO_3|CD4_1|DRUG_0|MET_1|APP_1|RES_1|REC_0|VEN_0|CL_1205|NAT_mex|2022-05-26"
      ],
      "attributes":[
        "BULK"
      ]
    },
    {
      "source":2341,
      "target":2342,
      "directed":false,
      "length":0.0014103,
      "support":0.0,
      "removed":false,
      "sequences":[
        "ID_CEC-22-7433|ST_2|CODE_15033|SX_M|RISK_3|AGE_24|SES_2|SCO_2|CD4_2|DRUG_1|MET_NA|APP_1|RES_1|REC_1|VEN_0|CL_1206|NAT_mex|2022-05-09",
        "ID_CEC-22-9133|ST_1|CODE_09005|SX_M|RISK_3|AGE_36|SES_1|SCO_2|CD4_2|DRUG_0|MET_NA|APP_1|RES_1|REC_0|VEN_0|CL_1206|NAT_mex|2022-09-29"
      ],
      "attributes":[
        "BULK"
      ]
    },
    {
      "source":1928,
      "target":1929,
      "directed":false,
      "length":0.00851,
      "support":0.0,
      "removed":false,
      "sequences":[
        "ID_CEC-22-7434|ST_2|CODE_15057|SX_M|RISK_3|AGE_32|SES_2|SCO_3|CD4_2|DRUG_0|MET_NA|APP_1|RES_1|REC_0|VEN_0|CL_744|NAT_mex|2022-05-09",
        "ID_CEC-22-9513|ST_1|CODE_09007|SX_M|RISK_3|AGE_42|SES_1|SCO_2|CD4_2|DRUG_1|MET_1|APP_1|RES_1|REC_0|VEN_1|CL_744|NAT_mex|2022-11-07"
      ],
      "attributes":[
        "BULK"
      ]
    },
    {
      "source":3316,
      "target":3317,
      "directed":false,
      "length":0.00565591,
      "support":0.0,
      "removed":false,
      "sequences":[
        "ID_CEC-22-7435|ST_1|CODE_09007|SX_M|RISK_2|AGE_24|SES_2|SCO_3|CD4_2|DRUG_0|MET_NA|APP_0|RES_1|REC_0|VEN_1|CL_1207|NAT_mex|2022-05-09",
        "ID_CEC-22-7676|ST_1|CODE_09005|SX_F|RISK_1|AGE_29|SES_2|SCO_3|CD4_3|DRUG_1|MET_NA|APP_1|RES_1|REC_1|VEN_1|CL_1207|NAT_mex|2022-05-25"
      ],
      "attributes":[
        "BULK"
      ]
    },
    {
      "source":3319,
      "target":3318,
      "directed":false,
      "length":0.0124405,
      "support":0.0,
      "removed":false,
      "sequences":[
        "ID_CEC-22-7448|ST_2|CODE_15013|SX_M|RISK_3|AGE_35|SES_2|SCO_2|CD4_1|DRUG_0|MET_NA|APP_0|RES_5|REC_0|VEN_0|CL_1208|NAT_mex|2022-05-10",
        "ID_CEC-22-7451|ST_2|CODE_15057|SX_M|RISK_3|AGE_41|SES_2|SCO_2|CD4_1|DRUG_0|MET_NA|APP_0|RES_1|REC_0|VEN_0|CL_1208|NAT_mex|2022-05-10"
      ],
      "attributes":[
        "BULK"
      ]
    },
    {
      "source":2243,
      "target":2244,
      "directed":false,
      "length":0.000703651,
      "support":0.0,
      "removed":false,
      "sequences":[
        "ID_CEC-22-7450|ST_1|CODE_09012|SX_M|RISK_3|AGE_27|SES_1|SCO_2|CD4_1|DRUG_0|MET_NA|APP_1|RES_2|REC_0|VEN_0|CL_663|NAT_mex|2022-05-10",
        "ID_CEC-22-7646|ST_2|CODE_15109|SX_M|RISK_3|AGE_32|SES_1|SCO_2|CD4_2|DRUG_1|MET_NA|APP_1|RES_2|REC_0|VEN_1|CL_663|NAT_mex|2022-05-24"
      ],
      "attributes":[
        "BULK"
      ]
    },
    {
      "source":2114,
      "target":2115,
      "directed":false,
      "length":0.00317319,
      "support":0.0,
      "removed":false,
      "sequences":[
        "ID_CEC-22-7457|ST_2|CODE_15104|SX_M|RISK_3|AGE_25|SES_1|SCO_2|CD4_1|DRUG_1|MET_NA|APP_0|RES_1|REC_0|VEN_1|CL_624|NAT_mex|2022-05-10",
        "ID_CEC-22-8884|ST_2|CODE_15104|SX_M|RISK_3|AGE_27|SES_2|SCO_3|CD4_2|DRUG_1|MET_NA|APP_1|RES_1|REC_0|VEN_1|CL_624|NAT_mex|2022-09-05"
      ],
      "attributes":[
        "BULK"
      ]
    },
    {
      "source":2321,
      "target":2322,
      "directed":false,
      "length":0.00565881,
      "support":0.0,
      "removed":false,
      "sequences":[
        "ID_CEC-22-7458|ST_1|CODE_09005|SX_M|RISK_3|AGE_20|SES_1|SCO_2|CD4_2|DRUG_0|MET_NA|APP_1|RES_1|REC_0|VEN_0|CL_689|NAT_mex|2022-05-10",
        "ID_CEC-22-8999|ST_1|CODE_09015|SX_M|RISK_NA|AGE_20|SES_NA|SCO_NA|CD4_2|DRUG_NA|MET_NA|APP_NA|RES_1|REC_0|VEN_NA|CL_689|NAT_NA|2022-09-19"
      ],
      "attributes":[
        "BULK"
      ]
    },
    {
      "source":3320,
      "target":3321,
      "directed":false,
      "length":0.010293,
      "support":0.0,
      "removed":false,
      "sequences":[
        "ID_CEC-22-7461|ST_1|CODE_09007|SX_M|RISK_3|AGE_29|SES_2|SCO_2|CD4_3|DRUG_0|MET_NA|APP_0|RES_1|REC_0|VEN_0|CL_601|NAT_mex|2022-05-11",
        "ID_CEC-22-7462|ST_1|CODE_09007|SX_M|RISK_3|AGE_25|SES_1|SCO_3|CD4_2|DRUG_0|MET_NA|APP_0|RES_1|REC_1|VEN_0|CL_601|NAT_mex|2022-05-11"
      ],
      "attributes":[
        "BULK"
      ]
    },
    {
      "source":458,
      "target":459,
      "directed":false,
      "length":0.0120852,
      "support":0.0,
      "removed":false,
      "sequences":[
        "ID_CEC-22-7464|ST_1|CODE_09011|SX_M|RISK_3|AGE_29|SES_1|SCO_2|CD4_3|DRUG_1|MET_NA|APP_1|RES_1|REC_0|VEN_1|CL_48|NAT_mex|2022-05-10",
        "ID_CEC-22-7838|ST_1|CODE_09005|SX_M|RISK_3|AGE_28|SES_2|SCO_3|CD4_1|DRUG_1|MET_NA|APP_1|RES_1|REC_0|VEN_0|CL_48|NAT_mex|2022-06-06"
      ],
      "attributes":[
        "BULK"
      ]
    },
    {
      "source":458,
      "target":460,
      "directed":false,
      "length":0.00778951,
      "support":0.0,
      "removed":false,
      "sequences":[
        "ID_CEC-22-7464|ST_1|CODE_09011|SX_M|RISK_3|AGE_29|SES_1|SCO_2|CD4_3|DRUG_1|MET_NA|APP_1|RES_1|REC_0|VEN_1|CL_48|NAT_mex|2022-05-10",
        "ID_CEC-22-8170|ST_1|CODE_09015|SX_FT|RISK_4|AGE_24|SES_2|SCO_2|CD4_1|DRUG_1|MET_NA|APP_1|RES_1|REC_0|VEN_1|CL_48|NAT_mex|2022-07-04"
      ],
      "attributes":[
        "BULK"
      ]
    },
    {
      "source":458,
      "target":461,
      "directed":false,
      "length":0.00565951,
      "support":0.0,
      "removed":false,
      "sequences":[
        "ID_CEC-22-7464|ST_1|CODE_09011|SX_M|RISK_3|AGE_29|SES_1|SCO_2|CD4_3|DRUG_1|MET_NA|APP_1|RES_1|REC_0|VEN_1|CL_48|NAT_mex|2022-05-10",
        "ID_CEC-22-8801|ST_1|CODE_09015|SX_M|RISK_3|AGE_20|SES_2|SCO_2|CD4_1|DRUG_1|MET_NA|APP_1|RES_1|REC_0|VEN_1|CL_48|NAT_mex|2022-08-30"
      ],
      "attributes":[
        "BULK"
      ]
    },
    {
      "source":458,
      "target":462,
      "directed":false,
      "length":0.00530319,
      "support":0.0,
      "removed":false,
      "sequences":[
        "ID_CEC-22-7464|ST_1|CODE_09011|SX_M|RISK_3|AGE_29|SES_1|SCO_2|CD4_3|DRUG_1|MET_NA|APP_1|RES_1|REC_0|VEN_1|CL_48|NAT_mex|2022-05-10",
        "ID_CEC-22-8898|ST_1|CODE_09005|SX_FT|RISK_NA|AGE_28|SES_2|SCO_1|CD4_2|DRUG_1|MET_0|APP_1|RES_1|REC_1|VEN_1|CL_48|NAT_mex|2022-09-06"
      ],
      "attributes":[
        "BULK"
      ]
    },
    {
      "source":1585,
      "target":1586,
      "directed":false,
      "length":0.00140868,
      "support":0.0,
      "removed":false,
      "sequences":[
        "ID_CEC-22-7469|ST_1|CODE_09005|SX_M|RISK_3|AGE_31|SES_2|SCO_3|CD4_1|DRUG_1|MET_NA|APP_1|RES_1|REC_0|VEN_0|CL_603|NAT_mex|2022-05-11",
        "ID_CEC-22-8872|ST_1|CODE_09005|SX_M|RISK_3|AGE_21|SES_2|SCO_2|CD4_1|DRUG_1|MET_NA|APP_1|RES_1|REC_0|VEN_1|CL_603|NAT_mex|2022-09-05"
      ],
      "attributes":[
        "BULK"
      ]
    },
    {
      "source":1585,
      "target":1587,
      "directed":false,
      "length":0.00105787,
      "support":0.0,
      "removed":false,
      "sequences":[
        "ID_CEC-22-7469|ST_1|CODE_09005|SX_M|RISK_3|AGE_31|SES_2|SCO_3|CD4_1|DRUG_1|MET_NA|APP_1|RES_1|REC_0|VEN_0|CL_603|NAT_mex|2022-05-11",
        "ID_CEC-22-9186|ST_2|CODE_15081|SX_M|RISK_3|AGE_31|SES_1|SCO_2|CD4_3|DRUG_1|MET_NA|APP_1|RES_1|REC_0|VEN_0|CL_603|NAT_mex|2022-10-03"
      ],
      "attributes":[
        "BULK"
      ]
    },
    {
      "source":885,
      "target":886,
      "directed":false,
      "length":0.00388339,
      "support":0.0,
      "removed":false,
      "sequences":[
        "ID_CEC-22-7480|ST_1|CODE_07106|SX_M|RISK_3|AGE_35|SES_2|SCO_2|CD4_1|DRUG_0|MET_NA|APP_1|RES_1|REC_0|VEN_1|CL_45|NAT_mex|2022-05-12",
        "ID_CEC-22-7675|ST_1|CODE_07106|SX_M|RISK_3|AGE_29|SES_1|SCO_3|CD4_2|DRUG_1|MET_1|APP_1|RES_1|REC_0|VEN_1|CL_45|NAT_mex|2022-05-25"
      ],
      "attributes":[
        "BULK"
      ]
    },
    {
      "source":885,
      "target":887,
      "directed":false,
      "length":0.00602055,
      "support":0.0,
      "removed":false,
      "sequences":[
        "ID_CEC-22-7480|ST_1|CODE_07106|SX_M|RISK_3|AGE_35|SES_2|SCO_2|CD4_1|DRUG_0|MET_NA|APP_1|RES_1|REC_0|VEN_1|CL_45|NAT_mex|2022-05-12",
        "ID_CEC-22-8030|ST_1|CODE_09015|SX_M|RISK_3|AGE_55|SES_2|SCO_3|CD4_2|DRUG_0|MET_NA|APP_1|RES_1|REC_1|VEN_0|CL_45|NAT_NA|2022-06-21"
      ],
      "attributes":[
        "BULK"
      ]
    },
    {
      "source":885,
      "target":888,
      "directed":false,
      "length":0.00565489,
      "support":0.0,
      "removed":false,
      "sequences":[
        "ID_CEC-22-7480|ST_1|CODE_07106|SX_M|RISK_3|AGE_35|SES_2|SCO_2|CD4_1|DRUG_0|MET_NA|APP_1|RES_1|REC_0|VEN_1|CL_45|NAT_mex|2022-05-12",
        "ID_CEC-22-9288|ST_1|CODE_09015|SX_M|RISK_3|AGE_45|SES_2|SCO_2|CD4_1|DRUG_0|MET_NA|APP_0|RES_1|REC_0|VEN_0|CL_45|NAT_mex|2022-10-13"
      ],
      "attributes":[
        "BULK"
      ]
    },
    {
      "source":766,
      "target":767,
      "directed":false,
      "length":0.00565279,
      "support":0.0,
      "removed":false,
      "sequences":[
        "ID_CEC-22-7487|ST_1|CODE_09010|SX_M|RISK_3|AGE_22|SES_1|SCO_2|CD4_2|DRUG_1|MET_NA|APP_1|RES_1|REC_0|VEN_0|CL_99|NAT_mex|2022-05-12",
        "ID_CEC-22-9785|ST_1|CODE_09010|SX_M|RISK_3|AGE_28|SES_2|SCO_2|CD4_1|DRUG_1|MET_NA|APP_1|RES_1|REC_0|VEN_0|CL_99|NAT_mex|2022-12-07"
      ],
      "attributes":[
        "BULK"
      ]
    },
    {
      "source":1353,
      "target":1354,
      "directed":false,
      "length":0.00459534,
      "support":0.0,
      "removed":false,
      "sequences":[
        "ID_CEC-22-7496|ST_1|CODE_09007|SX_M|RISK_3|AGE_19|SES_1|SCO_2|CD4_1|DRUG_1|MET_NA|APP_1|RES_1|REC_0|VEN_0|CL_452|NAT_mex|2022-05-12",
        "ID_CEC-22-7823|ST_1|CODE_09012|SX_M|RISK_3|AGE_23|SES_2|SCO_2|CD4_2|DRUG_0|MET_NA|APP_0|RES_1|REC_0|VEN_0|CL_452|NAT_mex|2022-06-03"
      ],
      "attributes":[
        "BULK"
      ]
    },
    {
      "source":3322,
      "target":3323,
      "directed":false,
      "length":0.012813,
      "support":0.0,
      "removed":false,
      "sequences":[
        "ID_CEC-22-7499|ST_2|CODE_15070|SX_F|RISK_1|AGE_33|SES_1|SCO_2|CD4_2|DRUG_0|MET_NA|APP_NA|RES_1|REC_0|VEN_NA|CL_1293|NAT_mex|2022-05-12",
        "ID_CEC-22-9273|ST_1|CODE_09011|SX_FT|RISK_4|AGE_28|SES_2|SCO_3|CD4_3|DRUG_1|MET_NA|APP_1|RES_1|REC_0|VEN_1|CL_1293|NAT_mex|2022-10-11"
      ],
      "attributes":[
        "BULK"
      ]
    },
    {
      "source":1609,
      "target":1610,
      "directed":false,
      "length":0.0122817,
      "support":0.0,
      "removed":false,
      "sequences":[
        "ID_CEC-22-7501|ST_2|CODE_15081|SX_M|RISK_3|AGE_48|SES_1|SCO_3|CD4_2|DRUG_1|MET_NA|APP_1|RES_1|REC_0|VEN_0|CL_447|NAT_mex|2022-05-13",
        "ID_CEC-22-8217|ST_2|CODE_15030|SX_M|RISK_3|AGE_41|SES_2|SCO_3|CD4_2|DRUG_1|MET_NA|APP_0|RES_1|REC_0|VEN_0|CL_447|NAT_mex|2022-07-06"
      ],
      "attributes":[
        "BULK"
      ]
    },
    {
      "source":300,
      "target":302,
      "directed":false,
      "length":0.011731,
      "support":0.0,
      "removed":false,
      "sequences":[
        "ID_CEC-22-7512|ST_2|CODE_15057|SX_M|RISK_3|AGE_31|SES_2|SCO_2|CD4_1|DRUG_0|MET_NA|APP_1|RES_1|REC_0|VEN_1|CL_97|NAT_mex|2022-05-13",
        "ID_CEC-22-9271|ST_1|CODE_09013|SX_M|RISK_3|AGE_20|SES_1|SCO_1|CD4_1|DRUG_1|MET_NA|APP_0|RES_1|REC_0|VEN_0|CL_97|NAT_mex|2022-10-12"
      ],
      "attributes":[
        "BULK"
      ]
    },
    {
      "source":1207,
      "target":1208,
      "directed":false,
      "length":0.00850358,
      "support":0.0,
      "removed":false,
      "sequences":[
        "ID_CEC-22-7518|ST_1|CODE_09010|SX_M|RISK_3|AGE_20|SES_1|SCO_2|CD4_2|DRUG_1|MET_NA|APP_0|RES_1|REC_0|VEN_0|CL_97|NAT_mex|2022-05-16",
        "ID_CEC-22-7519|ST_1|CODE_09010|SX_M|RISK_3|AGE_23|SES_2|SCO_2|CD4_1|DRUG_1|MET_NA|APP_0|RES_1|REC_0|VEN_NA|CL_97|NAT_mex|2022-05-16"
      ],
      "attributes":[
        "BULK"
      ]
    },
    {
      "source":391,
      "target":392,
      "directed":false,
      "length":0.0104647,
      "support":0.0,
      "removed":false,
      "sequences":[
        "ID_CEC-22-7522|ST_2|CODE_15033|SX_M|RISK_3|AGE_26|SES_2|SCO_2|CD4_2|DRUG_1|MET_NA|APP_1|RES_1|REC_0|VEN_0|CL_369|NAT_mex|2022-05-16",
        "ID_CEC-22-7889|ST_2|CODE_15033|SX_M|RISK_3|AGE_39|SES_2|SCO_2|CD4_2|DRUG_1|MET_NA|APP_1|RES_1|REC_0|VEN_0|CL_369|NAT_mex|2022-06-09"
      ],
      "attributes":[
        "BULK"
      ]
    },
    {
      "source":391,
      "target":393,
      "directed":false,
      "length":0.00423403,
      "support":0.0,
      "removed":false,
      "sequences":[
        "ID_CEC-22-7522|ST_2|CODE_15033|SX_M|RISK_3|AGE_26|SES_2|SCO_2|CD4_2|DRUG_1|MET_NA|APP_1|RES_1|REC_0|VEN_0|CL_369|NAT_mex|2022-05-16",
        "ID_CEC-22-7926|ST_2|CODE_15033|SX_M|RISK_3|AGE_22|SES_2|SCO_2|CD4_2|DRUG_1|MET_NA|APP_1|RES_1|REC_0|VEN_1|CL_369|NAT_mex|2022-06-13"
      ],
      "attributes":[
        "BULK"
      ]
    },
    {
      "source":391,
      "target":394,
      "directed":false,
      "length":0.00317318,
      "support":0.0,
      "removed":false,
      "sequences":[
        "ID_CEC-22-7522|ST_2|CODE_15033|SX_M|RISK_3|AGE_26|SES_2|SCO_2|CD4_2|DRUG_1|MET_NA|APP_1|RES_1|REC_0|VEN_0|CL_369|NAT_mex|2022-05-16",
        "ID_CEC-22-8637|ST_2|CODE_15020|SX_M|RISK_3|AGE_26|SES_2|SCO_2|CD4_1|DRUG_1|MET_0|APP_1|RES_1|REC_0|VEN_1|CL_369|NAT_mex|2022-08-16"
      ],
      "attributes":[
        "BULK"
      ]
    },
    {
      "source":3324,
      "target":3325,
      "directed":false,
      "length":0.000704098,
      "support":0.0,
      "removed":false,
      "sequences":[
        "ID_CEC-22-7539|ST_2|CODE_15081|SX_M|RISK_3|AGE_22|SES_2|SCO_2|CD4_2|DRUG_1|MET_NA|APP_0|RES_1|REC_0|VEN_0|CL_1209|NAT_mex|2022-05-17",
        "ID_CEC-22-8810|ST_1|CODE_09007|SX_F|RISK_1|AGE_40|SES_NA|SCO_2|CD4_1|DRUG_1|MET_NA|APP_NA|RES_1|REC_0|VEN_NA|CL_1209|NAT_mex|2022-08-30"
      ],
      "attributes":[
        "BULK"
      ]
    },
    {
      "source":1669,
      "target":1670,
      "directed":false,
      "length":0.0117192,
      "support":0.0,
      "removed":false,
      "sequences":[
        "ID_CEC-22-7551|ST_1|CODE_09007|SX_M|RISK_3|AGE_52|SES_2|SCO_2|CD4_2|DRUG_1|MET_NA|APP_0|RES_1|REC_1|VEN_1|CL_375|NAT_mex|2022-05-16",
        "ID_CEC-22-8300|ST_1|CODE_09003|SX_M|RISK_3|AGE_38|SES_1|SCO_3|CD4_2|DRUG_1|MET_NA|APP_0|RES_1|REC_0|VEN_0|CL_375|NAT_mex|2022-07-14"
      ],
      "attributes":[
        "BULK"
      ]
    },
    {
      "source":1669,
      "target":1671,
      "directed":false,
      "length":0.0113595,
      "support":0.0,
      "removed":false,
      "sequences":[
        "ID_CEC-22-7551|ST_1|CODE_09007|SX_M|RISK_3|AGE_52|SES_2|SCO_2|CD4_2|DRUG_1|MET_NA|APP_0|RES_1|REC_1|VEN_1|CL_375|NAT_mex|2022-05-16",
        "ID_CEC-22-8301|ST_1|CODE_09014|SX_M|RISK_3|AGE_33|SES_1|SCO_3|CD4_2|DRUG_1|MET_NA|APP_1|RES_1|REC_0|VEN_0|CL_375|NAT_mex|2022-07-14"
      ],
      "attributes":[
        "BULK"
      ]
    },
    {
      "source":412,
      "target":415,
      "directed":false,
      "length":0.0095665,
      "support":0.0,
      "removed":false,
      "sequences":[
        "ID_CEC-22-7552|ST_1|CODE_09006|SX_M|RISK_3|AGE_28|SES_2|SCO_2|CD4_1|DRUG_1|MET_NA|APP_0|RES_1|REC_0|VEN_0|CL_149|NAT_mex|2022-05-16",
        "ID_CEC-22-9881|ST_1|CODE_09003|SX_M|RISK_3|AGE_26|SES_1|SCO_3|CD4_1|DRUG_1|MET_NA|APP_1|RES_1|REC_0|VEN_0|CL_149|NAT_mex|2022-12-15"
      ],
      "attributes":[
        "BULK"
      ]
    },
    {
      "source":1053,
      "target":1054,
      "directed":false,
      "length":0.000703788,
      "support":0.0,
      "removed":false,
      "sequences":[
        "ID_CEC-22-7554|ST_1|CODE_09007|SX_M|RISK_3|AGE_38|SES_1|SCO_2|CD4_1|DRUG_1|MET_NA|APP_1|RES_1|REC_0|VEN_NA|CL_507|NAT_mex|2022-05-17",
        "ID_CEC-22-8829|ST_1|CODE_09016|SX_M|RISK_3|AGE_22|SES_2|SCO_3|CD4_1|DRUG_0|MET_NA|APP_1|RES_1|REC_0|VEN_0|CL_507|NAT_mex|2022-09-01"
      ],
      "attributes":[
        "BULK"
      ]
    },
    {
      "source":1053,
      "target":1056,
      "directed":false,
      "length":0.0106453,
      "support":0.0,
      "removed":false,
      "sequences":[
        "ID_CEC-22-7554|ST_1|CODE_09007|SX_M|RISK_3|AGE_38|SES_1|SCO_2|CD4_1|DRUG_1|MET_NA|APP_1|RES_1|REC_0|VEN_NA|CL_507|NAT_mex|2022-05-17",
        "ID_CEC-22-9183|ST_1|CODE_09014|SX_M|RISK_3|AGE_31|SES_2|SCO_3|CD4_2|DRUG_0|MET_NA|APP_1|RES_1|REC_0|VEN_0|CL_507|NAT_mex|2022-10-03"
      ],
      "attributes":[
        "BULK"
      ]
    },
    {
      "source":1196,
      "target":1197,
      "directed":false,
      "length":0.00282132,
      "support":0.0,
      "removed":false,
      "sequences":[
        "ID_CEC-22-7555_2|ST_1|CODE_09009|SX_M|RISK_3|AGE_20|SES_2|SCO_2|CD4_1|DRUG_1|MET_NA|APP_0|RES_1|REC_0|VEN_0|CL_487|NAT_mex|2022-05-18",
        "ID_CEC-22-7959|ST_1|CODE_09009|SX_M|RISK_3|AGE_18|SES_2|SCO_2|CD4_2|DRUG_NA|MET_NA|APP_1|RES_5|REC_0|VEN_1|CL_487|NAT_mex|2022-06-15"
      ],
      "attributes":[
        "BULK"
      ]
    },
    {
      "source":1196,
      "target":1198,
      "directed":false,
      "length":0.00600776,
      "support":0.0,
      "removed":false,
      "sequences":[
        "ID_CEC-22-7555_2|ST_1|CODE_09009|SX_M|RISK_3|AGE_20|SES_2|SCO_2|CD4_1|DRUG_1|MET_NA|APP_0|RES_1|REC_0|VEN_0|CL_487|NAT_mex|2022-05-18",
        "ID_CEC-22-9454|ST_1|CODE_09009|SX_M|RISK_3|AGE_32|SES_1|SCO_3|CD4_1|DRUG_1|MET_NA|APP_1|RES_1|REC_0|VEN_0|CL_487|NAT_mex|2022-10-28"
      ],
      "attributes":[
        "BULK"
      ]
    },
    {
      "source":562,
      "target":563,
      "directed":false,
      "length":0.0117376,
      "support":0.0,
      "removed":false,
      "sequences":[
        "ID_CEC-22-7559|ST_1|CODE_09007|SX_M|RISK_3|AGE_22|SES_1|SCO_2|CD4_1|DRUG_1|MET_NA|APP_1|RES_1|REC_0|VEN_0|CL_134|NAT_mex|2022-05-16",
        "ID_CEC-22-7866|ST_1|CODE_09003|SX_M|RISK_3|AGE_24|SES_2|SCO_3|CD4_2|DRUG_1|MET_NA|APP_1|RES_1|REC_0|VEN_0|CL_134|NAT_mex|2022-06-07"
      ],
      "attributes":[
        "BULK"
      ]
    },
    {
      "source":19,
      "target":20,
      "directed":false,
      "length":0.00636581,
      "support":0.0,
      "removed":false,
      "sequences":[
        "ID_CEC-22-7565|ST_2|CODE_15037|SX_M|RISK_3|AGE_27|SES_2|SCO_3|CD4_2|DRUG_1|MET_NA|APP_1|RES_1|REC_1|VEN_0|CL_304|NAT_mex|2022-05-18",
        "ID_CEC-22-7636|ST_1|CODE_09002|SX_M|RISK_3|AGE_37|SES_2|SCO_3|CD4_2|DRUG_1|MET_NA|APP_1|RES_1|REC_0|VEN_1|CL_304|NAT_mex|2022-05-23"
      ],
      "attributes":[
        "BULK"
      ]
    },
    {
      "source":19,
      "target":21,
      "directed":false,
      "length":0.00850317,
      "support":0.0,
      "removed":false,
      "sequences":[
        "ID_CEC-22-7565|ST_2|CODE_15037|SX_M|RISK_3|AGE_27|SES_2|SCO_3|CD4_2|DRUG_1|MET_NA|APP_1|RES_1|REC_1|VEN_0|CL_304|NAT_mex|2022-05-18",
        "ID_CEC-22-7788|ST_1|CODE_09015|SX_M|RISK_3|AGE_51|SES_2|SCO_3|CD4_3|DRUG_1|MET_NA|APP_1|RES_1|REC_1|VEN_0|CL_304|NAT_mex|2022-06-02"
      ],
      "attributes":[
        "BULK"
      ]
    },
    {
      "source":19,
      "target":22,
      "directed":false,
      "length":0.00601361,
      "support":0.0,
      "removed":false,
      "sequences":[
        "ID_CEC-22-7565|ST_2|CODE_15037|SX_M|RISK_3|AGE_27|SES_2|SCO_3|CD4_2|DRUG_1|MET_NA|APP_1|RES_1|REC_1|VEN_0|CL_304|NAT_mex|2022-05-18",
        "ID_CEC-22-8178|ST_2|CODE_15057|SX_M|RISK_3|AGE_27|SES_2|SCO_3|CD4_1|DRUG_1|MET_NA|APP_0|RES_1|REC_0|VEN_0|CL_304|NAT_mex|2022-07-04"
      ],
      "attributes":[
        "BULK"
      ]
    },
    {
      "source":19,
      "target":23,
      "directed":false,
      "length":0.00601583,
      "support":0.0,
      "removed":false,
      "sequences":[
        "ID_CEC-22-7565|ST_2|CODE_15037|SX_M|RISK_3|AGE_27|SES_2|SCO_3|CD4_2|DRUG_1|MET_NA|APP_1|RES_1|REC_1|VEN_0|CL_304|NAT_mex|2022-05-18",
        "ID_CEC-22-8228|ST_1|CODE_09015|SX_M|RISK_3|AGE_29|SES_1|SCO_3|CD4_3|DRUG_1|MET_NA|APP_0|RES_1|REC_0|VEN_0|CL_304|NAT_mex|2022-07-07"
      ],
      "attributes":[
        "BULK"
      ]
    },
    {
      "source":19,
      "target":24,
      "directed":false,
      "length":0.00778867,
      "support":0.0,
      "removed":false,
      "sequences":[
        "ID_CEC-22-7565|ST_2|CODE_15037|SX_M|RISK_3|AGE_27|SES_2|SCO_3|CD4_2|DRUG_1|MET_NA|APP_1|RES_1|REC_1|VEN_0|CL_304|NAT_mex|2022-05-18",
        "ID_CEC-22-8276|ST_1|CODE_09015|SX_M|RISK_NA|AGE_33|SES_NA|SCO_NA|CD4_2|DRUG_NA|MET_NA|APP_NA|RES_1|REC_0|VEN_NA|CL_304|NAT_NA|2022-07-12"
      ],
      "attributes":[
        "BULK"
      ]
    },
    {
      "source":19,
      "target":25,
      "directed":false,
      "length":0.00779188,
      "support":0.0,
      "removed":false,
      "sequences":[
        "ID_CEC-22-7565|ST_2|CODE_15037|SX_M|RISK_3|AGE_27|SES_2|SCO_3|CD4_2|DRUG_1|MET_NA|APP_1|RES_1|REC_1|VEN_0|CL_304|NAT_mex|2022-05-18",
        "ID_CEC-22-8566|ST_2|CODE_15033|SX_M|RISK_3|AGE_31|SES_2|SCO_3|CD4_2|DRUG_0|MET_NA|APP_1|RES_3|REC_1|VEN_0|CL_304|NAT_mex|2022-08-11"
      ],
      "attributes":[
        "BULK"
      ]
    },
    {
      "source":19,
      "target":26,
      "directed":false,
      "length":0.00886775,
      "support":0.0,
      "removed":false,
      "sequences":[
        "ID_CEC-22-7565|ST_2|CODE_15037|SX_M|RISK_3|AGE_27|SES_2|SCO_3|CD4_2|DRUG_1|MET_NA|APP_1|RES_1|REC_1|VEN_0|CL_304|NAT_mex|2022-05-18",
        "ID_CEC-22-9852|ST_2|CODE_15057|SX_M|RISK_3|AGE_31|SES_1|SCO_3|CD4_2|DRUG_1|MET_NA|APP_1|RES_1|REC_0|VEN_1|CL_304|NAT_mex|2022-12-13"
      ],
      "attributes":[
        "BULK"
      ]
    },
    {
      "source":2346,
      "target":2344,
      "directed":false,
      "length":0.0135219,
      "support":0.0,
      "removed":false,
      "sequences":[
        "ID_CEC-22-7581|ST_1|CODE_09010|SX_M|RISK_3|AGE_23|SES_2|SCO_3|CD4_2|DRUG_0|MET_NA|APP_1|RES_1|REC_1|VEN_0|CL_1210|NAT_mex|2022-05-19",
        "ID_CEC-22-8596|ST_2|CODE_15058|SX_M|RISK_3|AGE_30|SES_2|SCO_3|CD4_2|DRUG_0|MET_NA|APP_0|RES_1|REC_0|VEN_1|CL_1210|NAT_mex|2022-08-12"
      ],
      "attributes":[
        "BULK"
      ]
    },
    {
      "source":1788,
      "target":1789,
      "directed":false,
      "length":0.00849874,
      "support":0.0,
      "removed":false,
      "sequences":[
        "ID_CEC-22-7586|ST_1|CODE_09013|SX_M|RISK_NA|AGE_26|SES_NA|SCO_NA|CD4_2|DRUG_NA|MET_NA|APP_NA|RES_1|REC_1|VEN_NA|CL_1211|NAT_NA|2022-05-19",
        "ID_CEC-22-8549|ST_1|CODE_09010|SX_M|RISK_3|AGE_26|SES_2|SCO_2|CD4_2|DRUG_1|MET_NA|APP_1|RES_1|REC_0|VEN_0|CL_1211|NAT_mex|2022-08-10"
      ],
      "attributes":[
        "BULK"
      ]
    },
    {
      "source":1788,
      "target":1790,
      "directed":false,
      "length":0.000351956,
      "support":0.0,
      "removed":false,
      "sequences":[
        "ID_CEC-22-7586|ST_1|CODE_09013|SX_M|RISK_NA|AGE_26|SES_NA|SCO_NA|CD4_2|DRUG_NA|MET_NA|APP_NA|RES_1|REC_1|VEN_NA|CL_1211|NAT_NA|2022-05-19",
        "ID_CEC-22-9225|ST_1|CODE_09012|SX_M|RISK_3|AGE_25|SES_2|SCO_2|CD4_2|DRUG_1|MET_NA|APP_0|RES_1|REC_0|VEN_0|CL_1211|NAT_mex|2022-10-06"
      ],
      "attributes":[
        "BULK"
      ]
    },
    {
      "source":1788,
      "target":1791,
      "directed":false,
      "length":0.00105604,
      "support":0.0,
      "removed":false,
      "sequences":[
        "ID_CEC-22-7586|ST_1|CODE_09013|SX_M|RISK_NA|AGE_26|SES_NA|SCO_NA|CD4_2|DRUG_NA|MET_NA|APP_NA|RES_1|REC_1|VEN_NA|CL_1211|NAT_NA|2022-05-19",
        "ID_CEC-22-9226|ST_1|CODE_09012|SX_M|RISK_3|AGE_28|SES_2|SCO_3|CD4_2|DRUG_1|MET_NA|APP_0|RES_1|REC_0|VEN_0|CL_1211|NAT_mex|2022-10-06"
      ],
      "attributes":[
        "BULK"
      ]
    },
    {
      "source":740,
      "target":741,
      "directed":false,
      "length":0.00105661,
      "support":0.0,
      "removed":false,
      "sequences":[
        "ID_CEC-22-7588|ST_1|CODE_09003|SX_M|RISK_3|AGE_23|SES_1|SCO_2|CD4_2|DRUG_1|MET_NA|APP_1|RES_1|REC_0|VEN_0|CL_42|NAT_mex|2022-05-19",
        "ID_CEC-22-7817|ST_1|CODE_09003|SX_M|RISK_3|AGE_32|SES_1|SCO_3|CD4_2|DRUG_1|MET_NA|APP_1|RES_1|REC_1|VEN_1|CL_42|NAT_mex|2022-06-03"
      ],
      "attributes":[
        "BULK"
      ]
    },
    {
      "source":740,
      "target":742,
      "directed":false,
      "length":0.00352815,
      "support":0.0,
      "removed":false,
      "sequences":[
        "ID_CEC-22-7588|ST_1|CODE_09003|SX_M|RISK_3|AGE_23|SES_1|SCO_2|CD4_2|DRUG_1|MET_NA|APP_1|RES_1|REC_0|VEN_0|CL_42|NAT_mex|2022-05-19",
        "ID_CEC-22-9058|ST_2|CODE_15026|SX_M|RISK_3|AGE_25|SES_1|SCO_2|CD4_1|DRUG_1|MET_NA|APP_1|RES_1|REC_0|VEN_0|CL_42|NAT_mex|2022-09-23"
      ],
      "attributes":[
        "BULK"
      ]
    },
    {
      "source":740,
      "target":743,
      "directed":false,
      "length":0.0070757,
      "support":0.0,
      "removed":false,
      "sequences":[
        "ID_CEC-22-7588|ST_1|CODE_09003|SX_M|RISK_3|AGE_23|SES_1|SCO_2|CD4_2|DRUG_1|MET_NA|APP_1|RES_1|REC_0|VEN_0|CL_42|NAT_mex|2022-05-19",
        "ID_CEC-22-9122|ST_2|CODE_15120|SX_M|RISK_3|AGE_24|SES_2|SCO_2|CD4_2|DRUG_1|MET_NA|APP_1|RES_1|REC_0|VEN_0|CL_42|NAT_mex|2022-09-26"
      ],
      "attributes":[
        "BULK"
      ]
    },
    {
      "source":365,
      "target":366,
      "directed":false,
      "length":0.00601064,
      "support":0.0,
      "removed":false,
      "sequences":[
        "ID_CEC-22-7589|ST_1|CODE_09004|SX_M|RISK_3|AGE_28|SES_2|SCO_2|CD4_2|DRUG_1|MET_NA|APP_1|RES_1|REC_0|VEN_0|CL_122|NAT_mex|2022-05-19",
        "ID_CEC-22-8085|ST_1|CODE_09004|SX_M|RISK_3|AGE_30|SES_1|SCO_3|CD4_2|DRUG_1|MET_NA|APP_1|RES_1|REC_1|VEN_0|CL_122|NAT_mex|2022-06-27"
      ],
      "attributes":[
        "BULK"
      ]
    },
    {
      "source":365,
      "target":367,
      "directed":false,
      "length":0.00814645,
      "support":0.0,
      "removed":false,
      "sequences":[
        "ID_CEC-22-7589|ST_1|CODE_09004|SX_M|RISK_3|AGE_28|SES_2|SCO_2|CD4_2|DRUG_1|MET_NA|APP_1|RES_1|REC_0|VEN_0|CL_122|NAT_mex|2022-05-19",
        "ID_CEC-22-9424|ST_1|CODE_09004|SX_M|RISK_3|AGE_21|SES_1|SCO_2|CD4_2|DRUG_0|MET_NA|APP_0|RES_1|REC_0|VEN_0|CL_122|NAT_mex|2022-10-27"
      ],
      "attributes":[
        "BULK"
      ]
    },
    {
      "source":312,
      "target":313,
      "directed":false,
      "length":0.00105567,
      "support":0.0,
      "removed":false,
      "sequences":[
        "ID_CEC-22-7611|ST_1|CODE_09008|SX_M|RISK_2|AGE_42|SES_1|SCO_3|CD4_1|DRUG_1|MET_NA|APP_0|RES_1|REC_0|VEN_0|CL_388|NAT_mex|2022-05-20",
        "ID_CEC-22-8162|ST_1|CODE_09008|SX_M|RISK_3|AGE_21|SES_1|SCO_2|CD4_2|DRUG_1|MET_NA|APP_1|RES_1|REC_0|VEN_0|CL_388|NAT_mex|2022-07-01"
      ],
      "attributes":[
        "BULK"
      ]
    },
    {
      "source":312,
      "target":314,
      "directed":false,
      "length":0.00176093,
      "support":0.0,
      "removed":false,
      "sequences":[
        "ID_CEC-22-7611|ST_1|CODE_09008|SX_M|RISK_2|AGE_42|SES_1|SCO_3|CD4_1|DRUG_1|MET_NA|APP_0|RES_1|REC_0|VEN_0|CL_388|NAT_mex|2022-05-20",
        "ID_CEC-22-9446|ST_1|CODE_09012|SX_M|RISK_3|AGE_18|SES_2|SCO_2|CD4_1|DRUG_1|MET_NA|APP_0|RES_1|REC_0|VEN_0|CL_388|NAT_mex|2022-10-28"
      ],
      "attributes":[
        "BULK"
      ]
    },
    {
      "source":1795,
      "target":1792,
      "directed":false,
      "length":0.0,
      "support":0.0,
      "removed":false,
      "sequences":[
        "ID_CEC-22-7615|ST_2|CODE_15121|SX_M|RISK_3|AGE_20|SES_2|SCO_2|CD4_1|DRUG_0|MET_NA|APP_0|RES_1|REC_0|VEN_0|CL_698|NAT_mex|2022-05-20",
        "ID_CEC-22-7678|ST_2|CODE_15121|SX_M|RISK_2|AGE_32|SES_2|SCO_2|CD4_2|DRUG_0|MET_NA|APP_1|RES_1|REC_0|VEN_1|CL_698|NAT_mex|2022-05-25"
      ],
      "attributes":[
        "BULK"
      ]
    },
    {
      "source":1795,
      "target":1793,
      "directed":false,
      "length":0.00246696,
      "support":0.0,
      "removed":false,
      "sequences":[
        "ID_CEC-22-7615|ST_2|CODE_15121|SX_M|RISK_3|AGE_20|SES_2|SCO_2|CD4_1|DRUG_0|MET_NA|APP_0|RES_1|REC_0|VEN_0|CL_698|NAT_mex|2022-05-20",
        "ID_CEC-22-9090|ST_1|CODE_07106|SX_M|RISK_3|AGE_36|SES_1|SCO_3|CD4_1|DRUG_1|MET_NA|APP_1|RES_1|REC_0|VEN_1|CL_698|NAT_mex|2022-09-26"
      ],
      "attributes":[
        "BULK"
      ]
    },
    {
      "source":1795,
      "target":1794,
      "directed":false,
      "length":0.00282043,
      "support":0.0,
      "removed":false,
      "sequences":[
        "ID_CEC-22-7615|ST_2|CODE_15121|SX_M|RISK_3|AGE_20|SES_2|SCO_2|CD4_1|DRUG_0|MET_NA|APP_0|RES_1|REC_0|VEN_0|CL_698|NAT_mex|2022-05-20",
        "ID_CEC-22-9300|ST_2|CODE_15104|SX_M|RISK_3|AGE_35|SES_1|SCO_3|CD4_2|DRUG_1|MET_NA|APP_1|RES_1|REC_0|VEN_NA|CL_698|NAT_mex|2022-10-14"
      ],
      "attributes":[
        "BULK"
      ]
    },
    {
      "source":2347,
      "target":2348,
      "directed":false,
      "length":0.00141019,
      "support":0.0,
      "removed":false,
      "sequences":[
        "ID_CEC-22-7618|ST_1|CODE_09013|SX_M|RISK_3|AGE_19|SES_2|SCO_2|CD4_1|DRUG_0|MET_NA|APP_1|RES_1|REC_0|VEN_1|CL_106|NAT_mex|2022-05-20",
        "ID_CEC-22-8247|ST_1|CODE_09009|SX_M|RISK_3|AGE_20|SES_2|SCO_3|CD4_1|DRUG_0|MET_NA|APP_0|RES_1|REC_0|VEN_0|CL_106|NAT_mex|2022-07-08"
      ],
      "attributes":[
        "BULK"
      ]
    },
    {
      "source":2347,
      "target":2349,
      "directed":false,
      "length":0.00388963,
      "support":0.0,
      "removed":false,
      "sequences":[
        "ID_CEC-22-7618|ST_1|CODE_09013|SX_M|RISK_3|AGE_19|SES_2|SCO_2|CD4_1|DRUG_0|MET_NA|APP_1|RES_1|REC_0|VEN_1|CL_106|NAT_mex|2022-05-20",
        "ID_CEC-22-9442|ST_1|CODE_09009|SX_M|RISK_3|AGE_19|SES_2|SCO_2|CD4_1|DRUG_0|MET_NA|APP_1|RES_1|REC_0|VEN_0|CL_106|NAT_mex|2022-10-28"
      ],
      "attributes":[
        "BULK"
      ]
    },
    {
      "source":1115,
      "target":1117,
      "directed":false,
      "length":0.0102808,
      "support":0.0,
      "removed":false,
      "sequences":[
        "ID_CEC-22-7622|ST_2|CODE_15070|SX_M|RISK_3|AGE_26|SES_2|SCO_2|CD4_1|DRUG_1|MET_NA|APP_0|RES_1|REC_0|VEN_0|CL_152|NAT_mex|2022-05-20",
        "ID_CEC-22-8437|ST_2|CODE_15099|SX_M|RISK_NA|AGE_58|SES_NA|SCO_NA|CD4_1|DRUG_NA|MET_NA|APP_NA|RES_1|REC_0|VEN_NA|CL_152|NAT_NA|2022-08-01"
      ],
      "attributes":[
        "BULK"
      ]
    },
    {
      "source":1115,
      "target":1118,
      "directed":false,
      "length":0.00707446,
      "support":0.0,
      "removed":false,
      "sequences":[
        "ID_CEC-22-7622|ST_2|CODE_15070|SX_M|RISK_3|AGE_26|SES_2|SCO_2|CD4_1|DRUG_1|MET_NA|APP_0|RES_1|REC_0|VEN_0|CL_152|NAT_mex|2022-05-20",
        "ID_CEC-22-9330|ST_2|CODE_15031|SX_M|RISK_3|AGE_20|SES_2|SCO_2|CD4_2|DRUG_1|MET_NA|APP_1|RES_1|REC_0|VEN_1|CL_152|NAT_mex|2022-10-18"
      ],
      "attributes":[
        "BULK"
      ]
    },
    {
      "source":3326,
      "target":3327,
      "directed":false,
      "length":0.0138834,
      "support":0.0,
      "removed":false,
      "sequences":[
        "ID_CEC-22-7627|ST_1|CODE_09003|SX_M|RISK_3|AGE_28|SES_2|SCO_3|CD4_2|DRUG_1|MET_NA|APP_0|RES_1|REC_0|VEN_0|CL_NA|NAT_mex|2022-05-23",
        "ID_CEC-22-8461|ST_1|CODE_09006|SX_M|RISK_3|AGE_37|SES_1|SCO_2|CD4_1|DRUG_1|MET_NA|APP_0|RES_1|REC_0|VEN_0|CL_NA|NAT_mex|2022-08-02"
      ],
      "attributes":[
        "BULK"
      ]
    },
    {
      "source":3328,
      "target":3329,
      "directed":false,
      "length":0.00352795,
      "support":0.0,
      "removed":false,
      "sequences":[
        "ID_CEC-22-7628|ST_1|CODE_09009|SX_F|RISK_1|AGE_35|SES_NA|SCO_2|CD4_2|DRUG_1|MET_NA|APP_NA|RES_1|REC_0|VEN_NA|CL_1214|NAT_mex|2022-05-20",
        "ID_CEC-22-7630|ST_1|CODE_09009|SX_M|RISK_2|AGE_41|SES_2|SCO_1|CD4_2|DRUG_1|MET_NA|APP_0|RES_1|REC_0|VEN_0|CL_1214|NAT_mex|2022-05-20"
      ],
      "attributes":[
        "BULK"
      ]
    },
    {
      "source":1356,
      "target":1357,
      "directed":false,
      "length":0.00459417,
      "support":0.0,
      "removed":false,
      "sequences":[
        "ID_CEC-22-7629|ST_1|CODE_09013|SX_M|RISK_2|AGE_28|SES_2|SCO_2|CD4_1|DRUG_1|MET_NA|APP_0|RES_1|REC_0|VEN_NA|CL_1215|NAT_mex|2022-05-20",
        "ID_CEC-22-7632|ST_1|CODE_09013|SX_F|RISK_1|AGE_26|SES_NA|SCO_2|CD4_2|DRUG_NA|MET_NA|APP_NA|RES_1|REC_0|VEN_NA|CL_1215|NAT_mex|2022-05-20"
      ],
      "attributes":[
        "BULK"
      ]
    },
    {
      "source":1356,
      "target":1358,
      "directed":false,
      "length":0.0128008,
      "support":0.0,
      "removed":false,
      "sequences":[
        "ID_CEC-22-7629|ST_1|CODE_09013|SX_M|RISK_2|AGE_28|SES_2|SCO_2|CD4_1|DRUG_1|MET_NA|APP_0|RES_1|REC_0|VEN_NA|CL_1215|NAT_mex|2022-05-20",
        "ID_CEC-22-7722|ST_1|CODE_09014|SX_M|RISK_3|AGE_33|SES_1|SCO_3|CD4_2|DRUG_0|MET_NA|APP_0|RES_1|REC_0|VEN_1|CL_651|NAT_mex|2022-05-30"
      ],
      "attributes":[
        "BULK"
      ]
    },
    {
      "source":20,
      "target":21,
      "directed":false,
      "length":0.0081399,
      "support":0.0,
      "removed":false,
      "sequences":[
        "ID_CEC-22-7636|ST_1|CODE_09002|SX_M|RISK_3|AGE_37|SES_2|SCO_3|CD4_2|DRUG_1|MET_NA|APP_1|RES_1|REC_0|VEN_1|CL_304|NAT_mex|2022-05-23",
        "ID_CEC-22-7788|ST_1|CODE_09015|SX_M|RISK_3|AGE_51|SES_2|SCO_3|CD4_3|DRUG_1|MET_NA|APP_1|RES_1|REC_1|VEN_0|CL_304|NAT_mex|2022-06-02"
      ],
      "attributes":[
        "BULK"
      ]
    },
    {
      "source":20,
      "target":22,
      "directed":false,
      "length":0.00636541,
      "support":0.0,
      "removed":false,
      "sequences":[
        "ID_CEC-22-7636|ST_1|CODE_09002|SX_M|RISK_3|AGE_37|SES_2|SCO_3|CD4_2|DRUG_1|MET_NA|APP_1|RES_1|REC_0|VEN_1|CL_304|NAT_mex|2022-05-23",
        "ID_CEC-22-8178|ST_2|CODE_15057|SX_M|RISK_3|AGE_27|SES_2|SCO_3|CD4_1|DRUG_1|MET_NA|APP_0|RES_1|REC_0|VEN_0|CL_304|NAT_mex|2022-07-04"
      ],
      "attributes":[
        "BULK"
      ]
    },
    {
      "source":20,
      "target":23,
      "directed":false,
      "length":0.00707415,
      "support":0.0,
      "removed":false,
      "sequences":[
        "ID_CEC-22-7636|ST_1|CODE_09002|SX_M|RISK_3|AGE_37|SES_2|SCO_3|CD4_2|DRUG_1|MET_NA|APP_1|RES_1|REC_0|VEN_1|CL_304|NAT_mex|2022-05-23",
        "ID_CEC-22-8228|ST_1|CODE_09015|SX_M|RISK_3|AGE_29|SES_1|SCO_3|CD4_3|DRUG_1|MET_NA|APP_0|RES_1|REC_0|VEN_0|CL_304|NAT_mex|2022-07-07"
      ],
      "attributes":[
        "BULK"
      ]
    },
    {
      "source":20,
      "target":24,
      "directed":false,
      "length":0.00778423,
      "support":0.0,
      "removed":false,
      "sequences":[
        "ID_CEC-22-7636|ST_1|CODE_09002|SX_M|RISK_3|AGE_37|SES_2|SCO_3|CD4_2|DRUG_1|MET_NA|APP_1|RES_1|REC_0|VEN_1|CL_304|NAT_mex|2022-05-23",
        "ID_CEC-22-8276|ST_1|CODE_09015|SX_M|RISK_NA|AGE_33|SES_NA|SCO_NA|CD4_2|DRUG_NA|MET_NA|APP_NA|RES_1|REC_0|VEN_NA|CL_304|NAT_NA|2022-07-12"
      ],
      "attributes":[
        "BULK"
      ]
    },
    {
      "source":20,
      "target":25,
      "directed":false,
      "length":0.00814218,
      "support":0.0,
      "removed":false,
      "sequences":[
        "ID_CEC-22-7636|ST_1|CODE_09002|SX_M|RISK_3|AGE_37|SES_2|SCO_3|CD4_2|DRUG_1|MET_NA|APP_1|RES_1|REC_0|VEN_1|CL_304|NAT_mex|2022-05-23",
        "ID_CEC-22-8566|ST_2|CODE_15033|SX_M|RISK_3|AGE_31|SES_2|SCO_3|CD4_2|DRUG_0|MET_NA|APP_1|RES_3|REC_1|VEN_0|CL_304|NAT_mex|2022-08-11"
      ],
      "attributes":[
        "BULK"
      ]
    },
    {
      "source":20,
      "target":26,
      "directed":false,
      "length":0.00814966,
      "support":0.0,
      "removed":false,
      "sequences":[
        "ID_CEC-22-7636|ST_1|CODE_09002|SX_M|RISK_3|AGE_37|SES_2|SCO_3|CD4_2|DRUG_1|MET_NA|APP_1|RES_1|REC_0|VEN_1|CL_304|NAT_mex|2022-05-23",
        "ID_CEC-22-9852|ST_2|CODE_15057|SX_M|RISK_3|AGE_31|SES_1|SCO_3|CD4_2|DRUG_1|MET_NA|APP_1|RES_1|REC_0|VEN_1|CL_304|NAT_mex|2022-12-13"
      ],
      "attributes":[
        "BULK"
      ]
    },
    {
      "source":655,
      "target":656,
      "directed":false,
      "length":0.00140867,
      "support":0.0,
      "removed":false,
      "sequences":[
        "ID_CEC-22-7652|ST_2|CODE_15033|SX_M|RISK_3|AGE_34|SES_2|SCO_2|CD4_1|DRUG_1|MET_NA|APP_1|RES_5|REC_0|VEN_1|CL_208|NAT_mex|2022-05-24",
        "ID_CEC-22-9537|ST_2|CODE_15081|SX_M|RISK_3|AGE_25|SES_2|SCO_2|CD4_1|DRUG_0|MET_NA|APP_0|RES_1|REC_0|VEN_0|CL_208|NAT_mex|2022-11-09"
      ],
      "attributes":[
        "BULK"
      ]
    },
    {
      "source":655,
      "target":657,
      "directed":false,
      "length":0.00388301,
      "support":0.0,
      "removed":false,
      "sequences":[
        "ID_CEC-22-7652|ST_2|CODE_15033|SX_M|RISK_3|AGE_34|SES_2|SCO_2|CD4_1|DRUG_1|MET_NA|APP_1|RES_5|REC_0|VEN_1|CL_208|NAT_mex|2022-05-24",
        "ID_CEC-22-9538|ST_2|CODE_15109|SX_M|RISK_3|AGE_32|SES_2|SCO_2|CD4_1|DRUG_1|MET_NA|APP_1|RES_1|REC_0|VEN_1|CL_208|NAT_mex|2022-11-09"
      ],
      "attributes":[
        "BULK"
      ]
    },
    {
      "source":2350,
      "target":2351,
      "directed":false,
      "length":0.00494861,
      "support":0.0,
      "removed":false,
      "sequences":[
        "ID_CEC-22-7663|ST_1|CODE_09007|SX_F|RISK_1|AGE_37|SES_NA|SCO_1|CD4_2|DRUG_NA|MET_NA|APP_NA|RES_1|REC_0|VEN_NA|CL_575|NAT_mex|2022-05-24",
        "ID_CEC-22-7666|ST_2|CODE_15122|SX_M|RISK_2|AGE_46|SES_1|SCO_2|CD4_2|DRUG_1|MET_NA|APP_NA|RES_1|REC_0|VEN_1|CL_575|NAT_mex|2022-05-24"
      ],
      "attributes":[
        "BULK"
      ]
    },
    {
      "source":2350,
      "target":2352,
      "directed":false,
      "length":0.0135068,
      "support":0.0,
      "removed":false,
      "sequences":[
        "ID_CEC-22-7663|ST_1|CODE_09007|SX_F|RISK_1|AGE_37|SES_NA|SCO_1|CD4_2|DRUG_NA|MET_NA|APP_NA|RES_1|REC_0|VEN_NA|CL_575|NAT_mex|2022-05-24",
        "ID_CEC-22-8450|ST_1|CODE_09014|SX_M|RISK_NA|AGE_73|SES_NA|SCO_NA|CD4_1|DRUG_NA|MET_NA|APP_NA|RES_3|REC_0|VEN_NA|CL_NA|NAT_NA|2022-08-02"
      ],
      "attributes":[
        "BULK"
      ]
    },
    {
      "source":3330,
      "target":3331,
      "directed":false,
      "length":0.0124444,
      "support":0.0,
      "removed":false,
      "sequences":[
        "ID_CEC-22-7665|ST_1|CODE_09007|SX_M|RISK_3|AGE_25|SES_1|SCO_2|CD4_1|DRUG_0|MET_NA|APP_0|RES_3|REC_0|VEN_0|CL_NA|NAT_mex|2022-05-25",
        "ID_CEC-22-7670|ST_1|CODE_07106|SX_M|RISK_3|AGE_26|SES_1|SCO_2|CD4_1|DRUG_0|MET_NA|APP_0|RES_3|REC_0|VEN_0|CL_NA|NAT_mex|2022-05-25"
      ],
      "attributes":[
        "BULK"
      ]
    },
    {
      "source":2351,
      "target":2352,
      "directed":false,
      "length":0.0106404,
      "support":0.0,
      "removed":false,
      "sequences":[
        "ID_CEC-22-7666|ST_2|CODE_15122|SX_M|RISK_2|AGE_46|SES_1|SCO_2|CD4_2|DRUG_1|MET_NA|APP_NA|RES_1|REC_0|VEN_1|CL_575|NAT_mex|2022-05-24",
        "ID_CEC-22-8450|ST_1|CODE_09014|SX_M|RISK_NA|AGE_73|SES_NA|SCO_NA|CD4_1|DRUG_NA|MET_NA|APP_NA|RES_3|REC_0|VEN_NA|CL_NA|NAT_NA|2022-08-02"
      ],
      "attributes":[
        "BULK"
      ]
    },
    {
      "source":1778,
      "target":1777,
      "directed":false,
      "length":0.011016,
      "support":0.0,
      "removed":false,
      "sequences":[
        "ID_CEC-22-7667|ST_1|CODE_09007|SX_M|RISK_NA|AGE_48|SES_1|SCO_1|CD4_2|DRUG_1|MET_0|APP_0|RES_1|REC_1|VEN_0|CL_691|NAT_mex|2022-05-23",
        "ID_CEC-22-7967|ST_2|CODE_15033|SX_F|RISK_NA|AGE_36|SES_NA|SCO_NA|CD4_2|DRUG_NA|MET_NA|APP_NA|RES_1|REC_0|VEN_NA|CL_691|NAT_NA|2022-06-15"
      ],
      "attributes":[
        "BULK"
      ]
    },
    {
      "source":1778,
      "target":1779,
      "directed":false,
      "length":0.012636,
      "support":0.0,
      "removed":false,
      "sequences":[
        "ID_CEC-22-7667|ST_1|CODE_09007|SX_M|RISK_NA|AGE_48|SES_1|SCO_1|CD4_2|DRUG_1|MET_0|APP_0|RES_1|REC_1|VEN_0|CL_691|NAT_mex|2022-05-23",
        "ID_CEC-22-9806|ST_1|CODE_09007|SX_M|RISK_NA|AGE_40|SES_NA|SCO_NA|CD4_1|DRUG_NA|MET_NA|APP_NA|RES_1|REC_0|VEN_NA|CL_691|NAT_NA|2022-12-08"
      ],
      "attributes":[
        "BULK"
      ]
    },
    {
      "source":2309,
      "target":2310,
      "directed":false,
      "length":0.000703781,
      "support":0.0,
      "removed":false,
      "sequences":[
        "ID_CEC-22-7669|ST_1|CODE_09007|SX_FT|RISK_4|AGE_27|SES_2|SCO_2|CD4_1|DRUG_1|MET_NA|APP_0|RES_1|REC_0|VEN_1|CL_518|NAT_mex|2022-05-24",
        "ID_CEC-22-7952|ST_1|CODE_09003|SX_M|RISK_2|AGE_38|SES_1|SCO_3|CD4_2|DRUG_1|MET_0|APP_0|RES_1|REC_0|VEN_0|CL_518|NAT_mex|2022-06-15"
      ],
      "attributes":[
        "BULK"
      ]
    },
    {
      "source":886,
      "target":887,
      "directed":false,
      "length":0.00815405,
      "support":0.0,
      "removed":false,
      "sequences":[
        "ID_CEC-22-7675|ST_1|CODE_07106|SX_M|RISK_3|AGE_29|SES_1|SCO_3|CD4_2|DRUG_1|MET_1|APP_1|RES_1|REC_0|VEN_1|CL_45|NAT_mex|2022-05-25",
        "ID_CEC-22-8030|ST_1|CODE_09015|SX_M|RISK_3|AGE_55|SES_2|SCO_3|CD4_2|DRUG_0|MET_NA|APP_1|RES_1|REC_1|VEN_0|CL_45|NAT_NA|2022-06-21"
      ],
      "attributes":[
        "BULK"
      ]
    },
    {
      "source":886,
      "target":888,
      "directed":false,
      "length":0.00388392,
      "support":0.0,
      "removed":false,
      "sequences":[
        "ID_CEC-22-7675|ST_1|CODE_07106|SX_M|RISK_3|AGE_29|SES_1|SCO_3|CD4_2|DRUG_1|MET_1|APP_1|RES_1|REC_0|VEN_1|CL_45|NAT_mex|2022-05-25",
        "ID_CEC-22-9288|ST_1|CODE_09015|SX_M|RISK_3|AGE_45|SES_2|SCO_2|CD4_1|DRUG_0|MET_NA|APP_0|RES_1|REC_0|VEN_0|CL_45|NAT_mex|2022-10-13"
      ],
      "attributes":[
        "BULK"
      ]
    },
    {
      "source":3333,
      "target":3332,
      "directed":false,
      "length":0.0128433,
      "support":0.0,
      "removed":false,
      "sequences":[
        "ID_CEC-22-7677|ST_1|CODE_09015|SX_M|RISK_3|AGE_20|SES_1|SCO_2|CD4_2|DRUG_1|MET_NA|APP_1|RES_1|REC_1|VEN_0|CL_1216|NAT_mex|2022-05-25",
        "ID_CEC-22-8405|ST_1|CODE_09016|SX_M|RISK_3|AGE_29|SES_1|SCO_3|CD4_1|DRUG_1|MET_NA|APP_0|RES_1|REC_0|VEN_0|CL_1216|NAT_mex|2022-07-21"
      ],
      "attributes":[
        "BULK"
      ]
    },
    {
      "source":1792,
      "target":1793,
      "directed":false,
      "length":0.00211373,
      "support":0.0,
      "removed":false,
      "sequences":[
        "ID_CEC-22-7678|ST_2|CODE_15121|SX_M|RISK_2|AGE_32|SES_2|SCO_2|CD4_2|DRUG_0|MET_NA|APP_1|RES_1|REC_0|VEN_1|CL_698|NAT_mex|2022-05-25",
        "ID_CEC-22-9090|ST_1|CODE_07106|SX_M|RISK_3|AGE_36|SES_1|SCO_3|CD4_1|DRUG_1|MET_NA|APP_1|RES_1|REC_0|VEN_1|CL_698|NAT_mex|2022-09-26"
      ],
      "attributes":[
        "BULK"
      ]
    },
    {
      "source":1792,
      "target":1794,
      "directed":false,
      "length":0.00246782,
      "support":0.0,
      "removed":false,
      "sequences":[
        "ID_CEC-22-7678|ST_2|CODE_15121|SX_M|RISK_2|AGE_32|SES_2|SCO_2|CD4_2|DRUG_0|MET_NA|APP_1|RES_1|REC_0|VEN_1|CL_698|NAT_mex|2022-05-25",
        "ID_CEC-22-9300|ST_2|CODE_15104|SX_M|RISK_3|AGE_35|SES_1|SCO_3|CD4_2|DRUG_1|MET_NA|APP_1|RES_1|REC_0|VEN_NA|CL_698|NAT_mex|2022-10-14"
      ],
      "attributes":[
        "BULK"
      ]
    },
    {
      "source":1796,
      "target":1797,
      "directed":false,
      "length":0.000351832,
      "support":0.0,
      "removed":false,
      "sequences":[
        "ID_CEC-22-7684|ST_1|CODE_09005|SX_M|RISK_3|AGE_27|SES_2|SCO_2|CD4_2|DRUG_1|MET_NA|APP_1|RES_1|REC_0|VEN_0|CL_531|NAT_mex|2022-05-26",
        "ID_CEC-22-7695|ST_1|CODE_09015|SX_M|RISK_3|AGE_33|SES_1|SCO_2|CD4_2|DRUG_1|MET_NA|APP_1|RES_1|REC_0|VEN_0|CL_531|NAT_mex|2022-05-26"
      ],
      "attributes":[
        "BULK"
      ]
    },
    {
      "source":1796,
      "target":1798,
      "directed":false,
      "length":0.00140991,
      "support":0.0,
      "removed":false,
      "sequences":[
        "ID_CEC-22-7684|ST_1|CODE_09005|SX_M|RISK_3|AGE_27|SES_2|SCO_2|CD4_2|DRUG_1|MET_NA|APP_1|RES_1|REC_0|VEN_0|CL_531|NAT_mex|2022-05-26",
        "ID_CEC-22-7903|ST_1|CODE_09006|SX_M|RISK_3|AGE_24|SES_2|SCO_3|CD4_2|DRUG_0|MET_NA|APP_0|RES_1|REC_1|VEN_0|CL_531|NAT_mex|2022-06-09"
      ],
      "attributes":[
        "BULK"
      ]
    },
    {
      "source":1796,
      "target":1799,
      "directed":false,
      "length":0.0053034,
      "support":0.0,
      "removed":false,
      "sequences":[
        "ID_CEC-22-7684|ST_1|CODE_09005|SX_M|RISK_3|AGE_27|SES_2|SCO_2|CD4_2|DRUG_1|MET_NA|APP_1|RES_1|REC_0|VEN_0|CL_531|NAT_mex|2022-05-26",
        "ID_CEC-22-8921|ST_1|CODE_09010|SX_M|RISK_3|AGE_23|SES_2|SCO_2|CD4_2|DRUG_1|MET_NA|APP_1|RES_1|REC_0|VEN_0|CL_531|NAT_mex|2022-09-08"
      ],
      "attributes":[
        "BULK"
      ]
    },
    {
      "source":3334,
      "target":3335,
      "directed":false,
      "length":0.00994195,
      "support":0.0,
      "removed":false,
      "sequences":[
        "ID_CEC-22-7686|ST_1|CODE_09015|SX_M|RISK_3|AGE_22|SES_2|SCO_2|CD4_1|DRUG_1|MET_NA|APP_0|RES_1|REC_0|VEN_0|CL_80|NAT_mex|2022-05-26",
        "ID_CEC-22-7783|ST_1|CODE_09015|SX_M|RISK_NA|AGE_23|SES_NA|SCO_NA|CD4_2|DRUG_NA|MET_NA|APP_NA|RES_1|REC_0|VEN_NA|CL_80|NAT_NA|2022-06-02"
      ],
      "attributes":[
        "BULK"
      ]
    },
    {
      "source":1185,
      "target":1186,
      "directed":false,
      "length":0.0120981,
      "support":0.0,
      "removed":false,
      "sequences":[
        "ID_CEC-22-7688|ST_2|CODE_15122|SX_FT|RISK_4|AGE_21|SES_2|SCO_2|CD4_1|DRUG_0|MET_NA|APP_0|RES_1|REC_0|VEN_0|CL_439|NAT_mex|2022-05-26",
        "ID_CEC-22-9368|ST_1|CODE_09009|SX_M|RISK_3|AGE_30|SES_1|SCO_2|CD4_3|DRUG_1|MET_NA|APP_0|RES_1|REC_0|VEN_0|CL_439|NAT_mex|2022-10-21"
      ],
      "attributes":[
        "BULK"
      ]
    },
    {
      "source":2030,
      "target":2031,
      "directed":false,
      "length":0.0109978,
      "support":0.0,
      "removed":false,
      "sequences":[
        "ID_CEC-22-7692|ST_2|CODE_15104|SX_M|RISK_3|AGE_26|SES_1|SCO_3|CD4_1|DRUG_0|MET_NA|APP_1|RES_1|REC_0|VEN_1|CL_594|NAT_mex|2022-05-26",
        "ID_CEC-22-8815|ST_1|CODE_09007|SX_M|RISK_2|AGE_48|SES_1|SCO_2|CD4_2|DRUG_0|MET_NA|APP_NA|RES_1|REC_0|VEN_0|CL_594|NAT_mex|2022-08-31"
      ],
      "attributes":[
        "BULK"
      ]
    },
    {
      "source":3336,
      "target":3337,
      "directed":false,
      "length":0.00709222,
      "support":0.0,
      "removed":false,
      "sequences":[
        "ID_CEC-22-7693|ST_1|CODE_09013|SX_F|RISK_1|AGE_29|SES_1|SCO_1|CD4_3|DRUG_0|MET_1|APP_0|RES_1|REC_0|VEN_NA|CL_1217|NAT_mex|2022-05-26",
        "ID_CEC-22-7759|ST_1|CODE_09013|SX_M|RISK_2|AGE_42|SES_1|SCO_1|CD4_2|DRUG_0|MET_NA|APP_0|RES_1|REC_1|VEN_0|CL_1217|NAT_mex|2022-05-31"
      ],
      "attributes":[
        "BULK"
      ]
    },
    {
      "source":1797,
      "target":1798,
      "directed":false,
      "length":0.00105678,
      "support":0.0,
      "removed":false,
      "sequences":[
        "ID_CEC-22-7695|ST_1|CODE_09015|SX_M|RISK_3|AGE_33|SES_1|SCO_2|CD4_2|DRUG_1|MET_NA|APP_1|RES_1|REC_0|VEN_0|CL_531|NAT_mex|2022-05-26",
        "ID_CEC-22-7903|ST_1|CODE_09006|SX_M|RISK_3|AGE_24|SES_2|SCO_3|CD4_2|DRUG_0|MET_NA|APP_0|RES_1|REC_1|VEN_0|CL_531|NAT_mex|2022-06-09"
      ],
      "attributes":[
        "BULK"
      ]
    },
    {
      "source":1797,
      "target":1799,
      "directed":false,
      "length":0.00282178,
      "support":0.0,
      "removed":false,
      "sequences":[
        "ID_CEC-22-7695|ST_1|CODE_09015|SX_M|RISK_3|AGE_33|SES_1|SCO_2|CD4_2|DRUG_1|MET_NA|APP_1|RES_1|REC_0|VEN_0|CL_531|NAT_mex|2022-05-26",
        "ID_CEC-22-8921|ST_1|CODE_09010|SX_M|RISK_3|AGE_23|SES_2|SCO_2|CD4_2|DRUG_1|MET_NA|APP_1|RES_1|REC_0|VEN_0|CL_531|NAT_mex|2022-09-08"
      ],
      "attributes":[
        "BULK"
      ]
    },
    {
      "source":2339,
      "target":2340,
      "directed":false,
      "length":0.00282037,
      "support":0.0,
      "removed":false,
      "sequences":[
        "ID_CEC-22-7709|ST_2|CODE_15025|SX_M|RISK_3|AGE_30|SES_1|SCO_2|CD4_1|DRUG_1|MET_NA|APP_1|RES_1|REC_0|VEN_0|CL_529|NAT_mex|2022-05-25",
        "ID_CEC-22-8460|ST_1|CODE_09007|SX_M|RISK_2|AGE_24|SES_2|SCO_2|CD4_2|DRUG_1|MET_NA|APP_1|RES_1|REC_0|VEN_1|CL_529|NAT_mex|2022-08-03"
      ],
      "attributes":[
        "BULK"
      ]
    },
    {
      "source":494,
      "target":495,
      "directed":false,
      "length":0.00495562,
      "support":0.0,
      "removed":false,
      "sequences":[
        "ID_CEC-22-7717|ST_1|CODE_09010|SX_M|RISK_3|AGE_22|SES_1|SCO_2|CD4_2|DRUG_1|MET_NA|APP_1|RES_1|REC_0|VEN_0|CL_392|NAT_mex|2022-05-27",
        "ID_CEC-22-8330|ST_1|CODE_09010|SX_M|RISK_3|AGE_27|SES_1|SCO_2|CD4_2|DRUG_1|MET_NA|APP_1|RES_1|REC_0|VEN_1|CL_392|NAT_mex|2022-07-15"
      ],
      "attributes":[
        "BULK"
      ]
    },
    {
      "source":494,
      "target":496,
      "directed":false,
      "length":0.00565857,
      "support":0.0,
      "removed":false,
      "sequences":[
        "ID_CEC-22-7717|ST_1|CODE_09010|SX_M|RISK_3|AGE_22|SES_1|SCO_2|CD4_2|DRUG_1|MET_NA|APP_1|RES_1|REC_0|VEN_0|CL_392|NAT_mex|2022-05-27",
        "ID_CEC-22-8841|ST_1|CODE_09016|SX_M|RISK_3|AGE_43|SES_2|SCO_3|CD4_2|DRUG_1|MET_NA|APP_1|RES_1|REC_1|VEN_0|CL_392|NAT_mex|2022-08-31"
      ],
      "attributes":[
        "BULK"
      ]
    },
    {
      "source":494,
      "target":497,
      "directed":false,
      "length":0.00176203,
      "support":0.0,
      "removed":false,
      "sequences":[
        "ID_CEC-22-7717|ST_1|CODE_09010|SX_M|RISK_3|AGE_22|SES_1|SCO_2|CD4_2|DRUG_1|MET_NA|APP_1|RES_1|REC_0|VEN_0|CL_392|NAT_mex|2022-05-27",
        "ID_CEC-22-9124|ST_1|CODE_09010|SX_M|RISK_3|AGE_22|SES_2|SCO_3|CD4_1|DRUG_1|MET_NA|APP_1|RES_1|REC_0|VEN_0|CL_392|NAT_mex|2022-09-28"
      ],
      "attributes":[
        "BULK"
      ]
    },
    {
      "source":494,
      "target":498,
      "directed":false,
      "length":0.00672046,
      "support":0.0,
      "removed":false,
      "sequences":[
        "ID_CEC-22-7717|ST_1|CODE_09010|SX_M|RISK_3|AGE_22|SES_1|SCO_2|CD4_2|DRUG_1|MET_NA|APP_1|RES_1|REC_0|VEN_0|CL_392|NAT_mex|2022-05-27",
        "ID_CEC-22-9221|ST_1|CODE_09010|SX_M|RISK_3|AGE_43|SES_2|SCO_2|CD4_1|DRUG_0|MET_NA|APP_1|RES_1|REC_0|VEN_0|CL_392|NAT_mex|2022-10-06"
      ],
      "attributes":[
        "BULK"
      ]
    },
    {
      "source":1934,
      "target":1935,
      "directed":false,
      "length":0.00282105,
      "support":0.0,
      "removed":false,
      "sequences":[
        "ID_CEC-22-7719|ST_2|CODE_15092|SX_M|RISK_3|AGE_32|SES_2|SCO_3|CD4_1|DRUG_0|MET_NA|APP_1|RES_1|REC_0|VEN_0|CL_463|NAT_mex|2022-05-27",
        "ID_CEC-22-9471|ST_2|CODE_15075|SX_M|RISK_3|AGE_24|SES_1|SCO_3|CD4_1|DRUG_1|MET_NA|APP_1|RES_1|REC_0|VEN_0|CL_463|NAT_mex|2022-11-03"
      ],
      "attributes":[
        "BULK"
      ]
    },
    {
      "source":1358,
      "target":1359,
      "directed":false,
      "length":0.00958457,
      "support":0.0,
      "removed":false,
      "sequences":[
        "ID_CEC-22-7722|ST_1|CODE_09014|SX_M|RISK_3|AGE_33|SES_1|SCO_3|CD4_2|DRUG_0|MET_NA|APP_0|RES_1|REC_0|VEN_1|CL_651|NAT_mex|2022-05-30",
        "ID_CEC-22-7922|ST_1|CODE_09015|SX_FT|RISK_4|AGE_35|SES_2|SCO_2|CD4_1|DRUG_1|MET_NA|APP_0|RES_1|REC_0|VEN_0|CL_651|NAT_mex|2022-06-10"
      ],
      "attributes":[
        "BULK"
      ]
    },
    {
      "source":428,
      "target":429,
      "directed":false,
      "length":0.00743581,
      "support":0.0,
      "removed":false,
      "sequences":[
        "ID_CEC-22-7723|ST_2|CODE_15033|SX_M|RISK_3|AGE_19|SES_2|SCO_2|CD4_3|DRUG_0|MET_NA|APP_1|RES_1|REC_0|VEN_0|CL_391|NAT_mex|2022-05-30",
        "ID_CEC-22-7904|ST_1|CODE_09005|SX_M|RISK_2|AGE_31|SES_2|SCO_2|CD4_1|DRUG_0|MET_NA|APP_1|RES_1|REC_0|VEN_1|CL_391|NAT_mex|2022-06-09"
      ],
      "attributes":[
        "BULK"
      ]
    },
    {
      "source":428,
      "target":430,
      "directed":false,
      "length":0.00993859,
      "support":0.0,
      "removed":false,
      "sequences":[
        "ID_CEC-22-7723|ST_2|CODE_15033|SX_M|RISK_3|AGE_19|SES_2|SCO_2|CD4_3|DRUG_0|MET_NA|APP_1|RES_1|REC_0|VEN_0|CL_391|NAT_mex|2022-05-30",
        "ID_CEC-22-8784|ST_1|CODE_09003|SX_M|RISK_3|AGE_31|SES_1|SCO_2|CD4_2|DRUG_NA|MET_NA|APP_1|RES_1|REC_0|VEN_1|CL_391|NAT_mex|2022-08-29"
      ],
      "attributes":[
        "BULK"
      ]
    },
    {
      "source":428,
      "target":431,
      "directed":false,
      "length":0.00566305,
      "support":0.0,
      "removed":false,
      "sequences":[
        "ID_CEC-22-7723|ST_2|CODE_15033|SX_M|RISK_3|AGE_19|SES_2|SCO_2|CD4_3|DRUG_0|MET_NA|APP_1|RES_1|REC_0|VEN_0|CL_391|NAT_mex|2022-05-30",
        "ID_CEC-22-9066|ST_1|CODE_09015|SX_M|RISK_3|AGE_30|SES_2|SCO_3|CD4_2|DRUG_0|MET_NA|APP_1|RES_1|REC_0|VEN_0|CL_391|NAT_mex|2022-09-23"
      ],
      "attributes":[
        "BULK"
      ]
    },
    {
      "source":575,
      "target":576,
      "directed":false,
      "length":0.0131715,
      "support":0.0,
      "removed":false,
      "sequences":[
        "ID_CEC-22-7732|ST_1|CODE_09005|SX_M|RISK_3|AGE_29|SES_2|SCO_3|CD4_2|DRUG_1|MET_NA|APP_1|RES_1|REC_0|VEN_1|CL_57|NAT_mex|2022-05-30",
        "ID_CEC-22-8103|ST_1|CODE_09002|SX_M|RISK_3|AGE_23|SES_2|SCO_2|CD4_2|DRUG_0|MET_NA|APP_1|RES_1|REC_0|VEN_0|CL_57|NAT_mex|2022-06-28"
      ],
      "attributes":[
        "BULK"
      ]
    },
    {
      "source":575,
      "target":577,
      "directed":false,
      "length":0.0128184,
      "support":0.0,
      "removed":false,
      "sequences":[
        "ID_CEC-22-7732|ST_1|CODE_09005|SX_M|RISK_3|AGE_29|SES_2|SCO_3|CD4_2|DRUG_1|MET_NA|APP_1|RES_1|REC_0|VEN_1|CL_57|NAT_mex|2022-05-30",
        "ID_CEC-22-8858|ST_2|CODE_15057|SX_M|RISK_3|AGE_23|SES_2|SCO_2|CD4_1|DRUG_0|MET_NA|APP_1|RES_1|REC_0|VEN_0|CL_57|NAT_mex|2022-09-02"
      ],
      "attributes":[
        "BULK"
      ]
    },
    {
      "source":1220,
      "target":1221,
      "directed":false,
      "length":0.00281961,
      "support":0.0,
      "removed":false,
      "sequences":[
        "ID_CEC-22-7733|ST_2|CODE_15058|SX_M|RISK_3|AGE_21|SES_2|SCO_2|CD4_2|DRUG_0|MET_NA|APP_1|RES_5|REC_0|VEN_1|CL_138|NAT_mex|2022-05-30",
        "ID_CEC-22-7738|ST_1|CODE_09003|SX_M|RISK_3|AGE_38|SES_2|SCO_3|CD4_3|DRUG_1|MET_NA|APP_0|RES_5|REC_0|VEN_0|CL_138|NAT_mex|2022-05-30"
      ],
      "attributes":[
        "BULK"
      ]
    },
    {
      "source":1220,
      "target":1222,
      "directed":false,
      "length":0.00778596,
      "support":0.0,
      "removed":false,
      "sequences":[
        "ID_CEC-22-7733|ST_2|CODE_15058|SX_M|RISK_3|AGE_21|SES_2|SCO_2|CD4_2|DRUG_0|MET_NA|APP_1|RES_5|REC_0|VEN_1|CL_138|NAT_mex|2022-05-30",
        "ID_CEC-22-9354|ST_2|CODE_15058|SX_M|RISK_3|AGE_20|SES_1|SCO_2|CD4_2|DRUG_1|MET_NA|APP_1|RES_5|REC_1|VEN_1|CL_138|NAT_mex|2022-10-20"
      ],
      "attributes":[
        "BULK"
      ]
    },
    {
      "source":1221,
      "target":1222,
      "directed":false,
      "length":0.0120748,
      "support":0.0,
      "removed":false,
      "sequences":[
        "ID_CEC-22-7738|ST_1|CODE_09003|SX_M|RISK_3|AGE_38|SES_2|SCO_3|CD4_3|DRUG_1|MET_NA|APP_0|RES_5|REC_0|VEN_0|CL_138|NAT_mex|2022-05-30",
        "ID_CEC-22-9354|ST_2|CODE_15058|SX_M|RISK_3|AGE_20|SES_1|SCO_2|CD4_2|DRUG_1|MET_NA|APP_1|RES_5|REC_1|VEN_1|CL_138|NAT_mex|2022-10-20"
      ],
      "attributes":[
        "BULK"
      ]
    },
    {
      "source":2353,
      "target":2354,
      "directed":false,
      "length":0.00530199,
      "support":0.0,
      "removed":false,
      "sequences":[
        "ID_CEC-22-7742|ST_2|CODE_15033|SX_M|RISK_3|AGE_28|SES_1|SCO_2|CD4_1|DRUG_1|MET_NA|APP_1|RES_1|REC_0|VEN_1|CL_406|NAT_mex|2022-05-30",
        "ID_CEC-22-7743|ST_2|CODE_15035|SX_M|RISK_3|AGE_37|SES_2|SCO_2|CD4_1|DRUG_0|MET_NA|APP_0|RES_1|REC_0|VEN_0|CL_406|NAT_mex|2022-05-30"
      ],
      "attributes":[
        "BULK"
      ]
    },
    {
      "source":2353,
      "target":2355,
      "directed":false,
      "length":0.0135181,
      "support":0.0,
      "removed":false,
      "sequences":[
        "ID_CEC-22-7742|ST_2|CODE_15033|SX_M|RISK_3|AGE_28|SES_1|SCO_2|CD4_1|DRUG_1|MET_NA|APP_1|RES_1|REC_0|VEN_1|CL_406|NAT_mex|2022-05-30",
        "ID_CEC-22-8334|ST_1|CODE_09005|SX_M|RISK_3|AGE_32|SES_1|SCO_2|CD4_1|DRUG_1|MET_NA|APP_1|RES_1|REC_0|VEN_0|CL_406|NAT_mex|2022-07-15"
      ],
      "attributes":[
        "BULK"
      ]
    },
    {
      "source":278,
      "target":279,
      "directed":false,
      "length":0.0028196,
      "support":0.0,
      "removed":false,
      "sequences":[
        "ID_CEC-22-7752|ST_2|CODE_15109|SX_M|RISK_3|AGE_25|SES_1|SCO_2|CD4_2|DRUG_1|MET_NA|APP_1|RES_1|REC_0|VEN_0|CL_214|NAT_mex|2022-05-31",
        "ID_CEC-22-7753|ST_2|CODE_15109|SX_M|RISK_3|AGE_23|SES_1|SCO_2|CD4_1|DRUG_1|MET_NA|APP_1|RES_1|REC_0|VEN_NA|CL_214|NAT_mex|2022-05-31"
      ],
      "attributes":[
        "BULK"
      ]
    },
    {
      "source":278,
      "target":280,
      "directed":false,
      "length":0.010668,
      "support":0.0,
      "removed":false,
      "sequences":[
        "ID_CEC-22-7752|ST_2|CODE_15109|SX_M|RISK_3|AGE_25|SES_1|SCO_2|CD4_2|DRUG_1|MET_NA|APP_1|RES_1|REC_0|VEN_0|CL_214|NAT_mex|2022-05-31",
        "ID_CEC-22-8491|ST_2|CODE_15109|SX_M|RISK_3|AGE_26|SES_2|SCO_3|CD4_1|DRUG_1|MET_NA|APP_0|RES_1|REC_0|VEN_0|CL_214|NAT_mex|2022-08-04"
      ],
      "attributes":[
        "BULK"
      ]
    },
    {
      "source":279,
      "target":280,
      "directed":false,
      "length":0.010303,
      "support":0.0,
      "removed":false,
      "sequences":[
        "ID_CEC-22-7753|ST_2|CODE_15109|SX_M|RISK_3|AGE_23|SES_1|SCO_2|CD4_1|DRUG_1|MET_NA|APP_1|RES_1|REC_0|VEN_NA|CL_214|NAT_mex|2022-05-31",
        "ID_CEC-22-8491|ST_2|CODE_15109|SX_M|RISK_3|AGE_26|SES_2|SCO_3|CD4_1|DRUG_1|MET_NA|APP_0|RES_1|REC_0|VEN_0|CL_214|NAT_mex|2022-08-04"
      ],
      "attributes":[
        "BULK"
      ]
    },
    {
      "source":279,
      "target":281,
      "directed":false,
      "length":0.0128029,
      "support":0.0,
      "removed":false,
      "sequences":[
        "ID_CEC-22-7753|ST_2|CODE_15109|SX_M|RISK_3|AGE_23|SES_1|SCO_2|CD4_1|DRUG_1|MET_NA|APP_1|RES_1|REC_0|VEN_NA|CL_214|NAT_mex|2022-05-31",
        "ID_CEC-22-9799|ST_2|CODE_15091|SX_M|RISK_3|AGE_22|SES_2|SCO_2|CD4_2|DRUG_1|MET_NA|APP_1|RES_1|REC_0|VEN_1|CL_214|NAT_mex|2022-12-07"
      ],
      "attributes":[
        "BULK"
      ]
    },
    {
      "source":1805,
      "target":1806,
      "directed":false,
      "length":0.0135259,
      "support":0.0,
      "removed":false,
      "sequences":[
        "ID_CEC-22-7757|ST_1|CODE_09005|SX_M|RISK_3|AGE_34|SES_1|SCO_2|CD4_1|DRUG_1|MET_NA|APP_1|RES_1|REC_0|VEN_1|CL_534|NAT_mex|2022-05-31",
        "ID_CEC-22-9444|ST_1|CODE_09010|SX_M|RISK_3|AGE_41|SES_2|SCO_1|CD4_2|DRUG_1|MET_NA|APP_0|RES_1|REC_0|VEN_0|CL_534|NAT_mex|2022-10-26"
      ],
      "attributes":[
        "BULK"
      ]
    },
    {
      "source":3338,
      "target":3339,
      "directed":false,
      "length":0.00958739,
      "support":0.0,
      "removed":false,
      "sequences":[
        "ID_CEC-22-7760|ST_1|CODE_09016|SX_M|RISK_3|AGE_29|SES_1|SCO_3|CD4_2|DRUG_1|MET_NA|APP_0|RES_2|REC_0|VEN_0|CL_1219|NAT_mex|2022-05-31",
        "ID_CEC-22-8679|ST_2|CODE_15108|SX_M|RISK_3|AGE_21|SES_1|SCO_2|CD4_1|DRUG_1|MET_NA|APP_1|RES_2|REC_0|VEN_1|CL_1219|NAT_mex|2022-08-19"
      ],
      "attributes":[
        "BULK"
      ]
    },
    {
      "source":1217,
      "target":1218,
      "directed":false,
      "length":0.00743543,
      "support":0.0,
      "removed":false,
      "sequences":[
        "ID_CEC-22-7764|ST_2|CODE_15039|SX_M|RISK_2|AGE_32|SES_2|SCO_3|CD4_2|DRUG_0|MET_NA|APP_0|RES_1|REC_0|VEN_0|CL_441|NAT_mex|2022-05-30",
        "ID_CEC-22-7825|ST_1|CODE_09003|SX_FT|RISK_4|AGE_45|SES_1|SCO_2|CD4_1|DRUG_0|MET_NA|APP_0|RES_1|REC_0|VEN_0|CL_441|NAT_mex|2022-06-03"
      ],
      "attributes":[
        "BULK"
      ]
    },
    {
      "source":1217,
      "target":1219,
      "directed":false,
      "length":0.00921664,
      "support":0.0,
      "removed":false,
      "sequences":[
        "ID_CEC-22-7764|ST_2|CODE_15039|SX_M|RISK_2|AGE_32|SES_2|SCO_3|CD4_2|DRUG_0|MET_NA|APP_0|RES_1|REC_0|VEN_0|CL_441|NAT_mex|2022-05-30",
        "ID_CEC-22-9024|ST_2|CODE_15031|SX_FT|RISK_4|AGE_30|SES_1|SCO_2|CD4_2|DRUG_1|MET_NA|APP_1|RES_1|REC_0|VEN_1|CL_441|NAT_mex|2022-09-21"
      ],
      "attributes":[
        "BULK"
      ]
    },
    {
      "source":547,
      "target":548,
      "directed":false,
      "length":0.00637382,
      "support":0.0,
      "removed":false,
      "sequences":[
        "ID_CEC-22-7768|ST_1|CODE_09009|SX_M|RISK_3|AGE_33|SES_1|SCO_3|CD4_NA|DRUG_0|MET_NA|APP_1|RES_1|REC_0|VEN_0|CL_353|NAT_mex|2022-05-27",
        "ID_CEC-22-8014|ST_1|CODE_09016|SX_M|RISK_3|AGE_33|SES_2|SCO_3|CD4_2|DRUG_1|MET_NA|APP_1|RES_1|REC_0|VEN_0|CL_353|NAT_mex|2022-06-20"
      ],
      "attributes":[
        "BULK"
      ]
    },
    {
      "source":1116,
      "target":1117,
      "directed":false,
      "length":0.00778835,
      "support":0.0,
      "removed":false,
      "sequences":[
        "ID_CEC-22-7774|ST_2|CODE_15039|SX_M|RISK_3|AGE_25|SES_2|SCO_3|CD4_1|DRUG_1|MET_NA|APP_1|RES_1|REC_0|VEN_1|CL_152|NAT_mex|2022-06-01",
        "ID_CEC-22-8437|ST_2|CODE_15099|SX_M|RISK_NA|AGE_58|SES_NA|SCO_NA|CD4_1|DRUG_NA|MET_NA|APP_NA|RES_1|REC_0|VEN_NA|CL_152|NAT_NA|2022-08-01"
      ],
      "attributes":[
        "BULK"
      ]
    },
    {
      "source":1116,
      "target":1118,
      "directed":false,
      "length":0.00636244,
      "support":0.0,
      "removed":false,
      "sequences":[
        "ID_CEC-22-7774|ST_2|CODE_15039|SX_M|RISK_3|AGE_25|SES_2|SCO_3|CD4_1|DRUG_1|MET_NA|APP_1|RES_1|REC_0|VEN_1|CL_152|NAT_mex|2022-06-01",
        "ID_CEC-22-9330|ST_2|CODE_15031|SX_M|RISK_3|AGE_20|SES_2|SCO_2|CD4_2|DRUG_1|MET_NA|APP_1|RES_1|REC_0|VEN_1|CL_152|NAT_mex|2022-10-18"
      ],
      "attributes":[
        "BULK"
      ]
    },
    {
      "source":21,
      "target":22,
      "directed":false,
      "length":0.00849909,
      "support":0.0,
      "removed":false,
      "sequences":[
        "ID_CEC-22-7788|ST_1|CODE_09015|SX_M|RISK_3|AGE_51|SES_2|SCO_3|CD4_3|DRUG_1|MET_NA|APP_1|RES_1|REC_1|VEN_0|CL_304|NAT_mex|2022-06-02",
        "ID_CEC-22-8178|ST_2|CODE_15057|SX_M|RISK_3|AGE_27|SES_2|SCO_3|CD4_1|DRUG_1|MET_NA|APP_0|RES_1|REC_0|VEN_0|CL_304|NAT_mex|2022-07-04"
      ],
      "attributes":[
        "BULK"
      ]
    },
    {
      "source":21,
      "target":23,
      "directed":false,
      "length":0.00921644,
      "support":0.0,
      "removed":false,
      "sequences":[
        "ID_CEC-22-7788|ST_1|CODE_09015|SX_M|RISK_3|AGE_51|SES_2|SCO_3|CD4_3|DRUG_1|MET_NA|APP_1|RES_1|REC_1|VEN_0|CL_304|NAT_mex|2022-06-02",
        "ID_CEC-22-8228|ST_1|CODE_09015|SX_M|RISK_3|AGE_29|SES_1|SCO_3|CD4_3|DRUG_1|MET_NA|APP_0|RES_1|REC_0|VEN_0|CL_304|NAT_mex|2022-07-07"
      ],
      "attributes":[
        "BULK"
      ]
    },
    {
      "source":21,
      "target":24,
      "directed":false,
      "length":0.0106435,
      "support":0.0,
      "removed":false,
      "sequences":[
        "ID_CEC-22-7788|ST_1|CODE_09015|SX_M|RISK_3|AGE_51|SES_2|SCO_3|CD4_3|DRUG_1|MET_NA|APP_1|RES_1|REC_1|VEN_0|CL_304|NAT_mex|2022-06-02",
        "ID_CEC-22-8276|ST_1|CODE_09015|SX_M|RISK_NA|AGE_33|SES_NA|SCO_NA|CD4_2|DRUG_NA|MET_NA|APP_NA|RES_1|REC_0|VEN_NA|CL_304|NAT_NA|2022-07-12"
      ],
      "attributes":[
        "BULK"
      ]
    },
    {
      "source":21,
      "target":25,
      "directed":false,
      "length":0.0110072,
      "support":0.0,
      "removed":false,
      "sequences":[
        "ID_CEC-22-7788|ST_1|CODE_09015|SX_M|RISK_3|AGE_51|SES_2|SCO_3|CD4_3|DRUG_1|MET_NA|APP_1|RES_1|REC_1|VEN_0|CL_304|NAT_mex|2022-06-02",
        "ID_CEC-22-8566|ST_2|CODE_15033|SX_M|RISK_3|AGE_31|SES_2|SCO_3|CD4_2|DRUG_0|MET_NA|APP_1|RES_3|REC_1|VEN_0|CL_304|NAT_mex|2022-08-11"
      ],
      "attributes":[
        "BULK"
      ]
    },
    {
      "source":21,
      "target":26,
      "directed":false,
      "length":0.0106626,
      "support":0.0,
      "removed":false,
      "sequences":[
        "ID_CEC-22-7788|ST_1|CODE_09015|SX_M|RISK_3|AGE_51|SES_2|SCO_3|CD4_3|DRUG_1|MET_NA|APP_1|RES_1|REC_1|VEN_0|CL_304|NAT_mex|2022-06-02",
        "ID_CEC-22-9852|ST_2|CODE_15057|SX_M|RISK_3|AGE_31|SES_1|SCO_3|CD4_2|DRUG_1|MET_NA|APP_1|RES_1|REC_0|VEN_1|CL_304|NAT_mex|2022-12-13"
      ],
      "attributes":[
        "BULK"
      ]
    },
    {
      "source":741,
      "target":742,
      "directed":false,
      "length":0.00530071,
      "support":0.0,
      "removed":false,
      "sequences":[
        "ID_CEC-22-7817|ST_1|CODE_09003|SX_M|RISK_3|AGE_32|SES_1|SCO_3|CD4_2|DRUG_1|MET_NA|APP_1|RES_1|REC_1|VEN_1|CL_42|NAT_mex|2022-06-03",
        "ID_CEC-22-9058|ST_2|CODE_15026|SX_M|RISK_3|AGE_25|SES_1|SCO_2|CD4_1|DRUG_1|MET_NA|APP_1|RES_1|REC_0|VEN_0|CL_42|NAT_mex|2022-09-23"
      ],
      "attributes":[
        "BULK"
      ]
    },
    {
      "source":741,
      "target":743,
      "directed":false,
      "length":0.00885946,
      "support":0.0,
      "removed":false,
      "sequences":[
        "ID_CEC-22-7817|ST_1|CODE_09003|SX_M|RISK_3|AGE_32|SES_1|SCO_3|CD4_2|DRUG_1|MET_NA|APP_1|RES_1|REC_1|VEN_1|CL_42|NAT_mex|2022-06-03",
        "ID_CEC-22-9122|ST_2|CODE_15120|SX_M|RISK_3|AGE_24|SES_2|SCO_2|CD4_2|DRUG_1|MET_NA|APP_1|RES_1|REC_0|VEN_0|CL_42|NAT_mex|2022-09-26"
      ],
      "attributes":[
        "BULK"
      ]
    },
    {
      "source":180,
      "target":181,
      "directed":false,
      "length":0.0113574,
      "support":0.0,
      "removed":false,
      "sequences":[
        "ID_CEC-22-7824|ST_2|CODE_15058|SX_M|RISK_3|AGE_51|SES_2|SCO_2|CD4_2|DRUG_1|MET_NA|APP_1|RES_1|REC_0|VEN_0|CL_109|NAT_mex|2022-06-03",
        "ID_CEC-22-8674|ST_1|CODE_09007|SX_M|RISK_3|AGE_25|SES_2|SCO_2|CD4_2|DRUG_1|MET_NA|APP_1|RES_1|REC_1|VEN_1|CL_109|NAT_mex|2022-08-18"
      ],
      "attributes":[
        "BULK"
      ]
    },
    {
      "source":180,
      "target":177,
      "directed":false,
      "length":0.0081419,
      "support":0.0,
      "removed":false,
      "sequences":[
        "ID_CEC-22-7824|ST_2|CODE_15058|SX_M|RISK_3|AGE_51|SES_2|SCO_2|CD4_2|DRUG_1|MET_NA|APP_1|RES_1|REC_0|VEN_0|CL_109|NAT_mex|2022-06-03",
        "ID_CEC-22-8739|ST_1|CODE_07106|SX_M|RISK_3|AGE_30|SES_2|SCO_3|CD4_2|DRUG_1|MET_NA|APP_0|RES_1|REC_0|VEN_0|CL_109|NAT_mex|2022-08-24"
      ],
      "attributes":[
        "BULK"
      ]
    },
    {
      "source":180,
      "target":182,
      "directed":false,
      "length":0.00992139,
      "support":0.0,
      "removed":false,
      "sequences":[
        "ID_CEC-22-7824|ST_2|CODE_15058|SX_M|RISK_3|AGE_51|SES_2|SCO_2|CD4_2|DRUG_1|MET_NA|APP_1|RES_1|REC_0|VEN_0|CL_109|NAT_mex|2022-06-03",
        "ID_CEC-22-8831|ST_1|CODE_09007|SX_M|RISK_3|AGE_20|SES_2|SCO_2|CD4_2|DRUG_1|MET_NA|APP_1|RES_1|REC_0|VEN_1|CL_109|NAT_mex|2022-09-01"
      ],
      "attributes":[
        "BULK"
      ]
    },
    {
      "source":180,
      "target":178,
      "directed":false,
      "length":0.0120754,
      "support":0.0,
      "removed":false,
      "sequences":[
        "ID_CEC-22-7824|ST_2|CODE_15058|SX_M|RISK_3|AGE_51|SES_2|SCO_2|CD4_2|DRUG_1|MET_NA|APP_1|RES_1|REC_0|VEN_0|CL_109|NAT_mex|2022-06-03",
        "ID_CEC-22-9756|ST_1|CODE_09007|SX_M|RISK_3|AGE_29|SES_1|SCO_2|CD4_2|DRUG_0|MET_NA|APP_1|RES_1|REC_0|VEN_1|CL_109|NAT_mex|2022-12-05"
      ],
      "attributes":[
        "BULK"
      ]
    },
    {
      "source":1218,
      "target":1219,
      "directed":false,
      "length":0.0124403,
      "support":0.0,
      "removed":false,
      "sequences":[
        "ID_CEC-22-7825|ST_1|CODE_09003|SX_FT|RISK_4|AGE_45|SES_1|SCO_2|CD4_1|DRUG_0|MET_NA|APP_0|RES_1|REC_0|VEN_0|CL_441|NAT_mex|2022-06-03",
        "ID_CEC-22-9024|ST_2|CODE_15031|SX_FT|RISK_4|AGE_30|SES_1|SCO_2|CD4_2|DRUG_1|MET_NA|APP_1|RES_1|REC_0|VEN_1|CL_441|NAT_mex|2022-09-21"
      ],
      "attributes":[
        "BULK"
      ]
    },
    {
      "source":794,
      "target":795,
      "directed":false,
      "length":0.0135213,
      "support":0.0,
      "removed":false,
      "sequences":[
        "ID_CEC-22-7827|ST_2|CODE_15058|SX_M|RISK_3|AGE_26|SES_2|SCO_3|CD4_3|DRUG_1|MET_NA|APP_1|RES_5|REC_0|VEN_0|CL_290|NAT_mex|2022-06-03",
        "ID_CEC-22-9705|ST_1|CODE_09007|SX_M|RISK_3|AGE_25|SES_2|SCO_3|CD4_2|DRUG_1|MET_NA|APP_0|RES_1|REC_0|VEN_0|CL_290|NAT_mex|2022-11-28"
      ],
      "attributes":[
        "BULK"
      ]
    },
    {
      "source":1521,
      "target":1522,
      "directed":false,
      "length":0.00494621,
      "support":0.0,
      "removed":false,
      "sequences":[
        "ID_CEC-22-7828|ST_2|CODE_15104|SX_M|RISK_3|AGE_53|SES_2|SCO_3|CD4_2|DRUG_1|MET_NA|APP_1|RES_1|REC_0|VEN_0|CL_129|NAT_mex|2022-06-03",
        "ID_CEC-22-9311|ST_1|CODE_09008|SX_M|RISK_3|AGE_25|SES_1|SCO_2|CD4_2|DRUG_1|MET_NA|APP_1|RES_1|REC_1|VEN_1|CL_129|NAT_mex|2022-10-17"
      ],
      "attributes":[
        "BULK"
      ]
    },
    {
      "source":1521,
      "target":1523,
      "directed":false,
      "length":0.00849858,
      "support":0.0,
      "removed":false,
      "sequences":[
        "ID_CEC-22-7828|ST_2|CODE_15104|SX_M|RISK_3|AGE_53|SES_2|SCO_3|CD4_2|DRUG_1|MET_NA|APP_1|RES_1|REC_0|VEN_0|CL_129|NAT_mex|2022-06-03",
        "ID_CEC-22-9741|ST_1|CODE_09016|SX_M|RISK_3|AGE_39|SES_1|SCO_2|CD4_2|DRUG_1|MET_NA|APP_1|RES_1|REC_0|VEN_0|CL_129|NAT_mex|2022-12-02"
      ],
      "attributes":[
        "BULK"
      ]
    },
    {
      "source":459,
      "target":461,
      "directed":false,
      "length":0.0124418,
      "support":0.0,
      "removed":false,
      "sequences":[
        "ID_CEC-22-7838|ST_1|CODE_09005|SX_M|RISK_3|AGE_28|SES_2|SCO_3|CD4_1|DRUG_1|MET_NA|APP_1|RES_1|REC_0|VEN_0|CL_48|NAT_mex|2022-06-06",
        "ID_CEC-22-8801|ST_1|CODE_09015|SX_M|RISK_3|AGE_20|SES_2|SCO_2|CD4_1|DRUG_1|MET_NA|APP_1|RES_1|REC_0|VEN_1|CL_48|NAT_mex|2022-08-30"
      ],
      "attributes":[
        "BULK"
      ]
    },
    {
      "source":459,
      "target":462,
      "directed":false,
      "length":0.0106472,
      "support":0.0,
      "removed":false,
      "sequences":[
        "ID_CEC-22-7838|ST_1|CODE_09005|SX_M|RISK_3|AGE_28|SES_2|SCO_3|CD4_1|DRUG_1|MET_NA|APP_1|RES_1|REC_0|VEN_0|CL_48|NAT_mex|2022-06-06",
        "ID_CEC-22-8898|ST_1|CODE_09005|SX_FT|RISK_NA|AGE_28|SES_2|SCO_1|CD4_2|DRUG_1|MET_0|APP_1|RES_1|REC_1|VEN_1|CL_48|NAT_mex|2022-09-06"
      ],
      "attributes":[
        "BULK"
      ]
    },
    {
      "source":909,
      "target":910,
      "directed":false,
      "length":0.00494631,
      "support":0.0,
      "removed":false,
      "sequences":[
        "ID_CEC-22-7841|ST_2|CODE_15081|SX_M|RISK_3|AGE_19|SES_2|SCO_2|CD4_2|DRUG_0|MET_NA|APP_1|RES_5|REC_0|VEN_0|CL_333|NAT_mex|2022-06-06",
        "ID_CEC-22-8480|ST_1|CODE_09015|SX_M|RISK_3|AGE_29|SES_1|SCO_2|CD4_2|DRUG_1|MET_NA|APP_1|RES_5|REC_0|VEN_1|CL_333|NAT_mex|2022-08-04"
      ],
      "attributes":[
        "BULK"
      ]
    },
    {
      "source":1753,
      "target":1754,
      "directed":false,
      "length":0.00530338,
      "support":0.0,
      "removed":false,
      "sequences":[
        "ID_CEC-22-7858|ST_1|CODE_09014|SX_M|RISK_2|AGE_23|SES_2|SCO_2|CD4_3|DRUG_1|MET_NA|APP_0|RES_1|REC_1|VEN_0|CL_521|NAT_mex|2022-06-07",
        "ID_CEC-22-8107|ST_1|CODE_09007|SX_F|RISK_1|AGE_41|SES_2|SCO_2|CD4_2|DRUG_1|MET_NA|APP_NA|RES_1|REC_0|VEN_NA|CL_521|NAT_mex|2022-06-29"
      ],
      "attributes":[
        "BULK"
      ]
    },
    {
      "source":1753,
      "target":1755,
      "directed":false,
      "length":0.00530338,
      "support":0.0,
      "removed":false,
      "sequences":[
        "ID_CEC-22-7858|ST_1|CODE_09014|SX_M|RISK_2|AGE_23|SES_2|SCO_2|CD4_3|DRUG_1|MET_NA|APP_0|RES_1|REC_1|VEN_0|CL_521|NAT_mex|2022-06-07",
        "ID_CEC-22-8111|ST_1|CODE_09013|SX_M|RISK_2|AGE_35|SES_2|SCO_3|CD4_2|DRUG_1|MET_NA|APP_0|RES_1|REC_1|VEN_NA|CL_521|NAT_mex|2022-06-29"
      ],
      "attributes":[
        "BULK"
      ]
    },
    {
      "source":563,
      "target":564,
      "directed":false,
      "length":0.0117609,
      "support":0.0,
      "removed":false,
      "sequences":[
        "ID_CEC-22-7866|ST_1|CODE_09003|SX_M|RISK_3|AGE_24|SES_2|SCO_3|CD4_2|DRUG_1|MET_NA|APP_1|RES_1|REC_0|VEN_0|CL_134|NAT_mex|2022-06-07",
        "ID_CEC-22-7896|ST_1|CODE_09006|SX_M|RISK_3|AGE_41|SES_2|SCO_2|CD4_2|DRUG_1|MET_NA|APP_1|RES_1|REC_0|VEN_1|CL_134|NAT_mex|2022-06-09"
      ],
      "attributes":[
        "BULK"
      ]
    },
    {
      "source":3340,
      "target":3341,
      "directed":false,
      "length":0.00743388,
      "support":0.0,
      "removed":false,
      "sequences":[
        "ID_CEC-22-7872|ST_1|CODE_09002|SX_M|RISK_NA|AGE_25|SES_NA|SCO_NA|CD4_1|DRUG_NA|MET_NA|APP_NA|RES_1|REC_0|VEN_NA|CL_563|NAT_NA|2022-06-07",
        "ID_CEC-22-8917|ST_1|CODE_09002|SX_F|RISK_NA|AGE_21|SES_NA|SCO_NA|CD4_1|DRUG_NA|MET_NA|APP_NA|RES_1|REC_0|VEN_NA|CL_563|NAT_NA|2022-09-08"
      ],
      "attributes":[
        "BULK"
      ]
    },
    {
      "source":1762,
      "target":1763,
      "directed":false,
      "length":0.00423975,
      "support":0.0,
      "removed":false,
      "sequences":[
        "ID_CEC-22-7874|ST_2|CODE_15109|SX_M|RISK_3|AGE_24|SES_2|SCO_2|CD4_1|DRUG_0|MET_NA|APP_0|RES_1|REC_0|VEN_0|CL_523|NAT_mex|2022-06-07",
        "ID_CEC-22-8694|ST_2|CODE_15057|SX_M|RISK_3|AGE_21|SES_2|SCO_2|CD4_2|DRUG_0|MET_NA|APP_1|RES_1|REC_0|VEN_1|CL_523|NAT_mex|2022-08-22"
      ],
      "attributes":[
        "BULK"
      ]
    },
    {
      "source":2357,
      "target":2356,
      "directed":false,
      "length":0.0103069,
      "support":0.0,
      "removed":false,
      "sequences":[
        "ID_CEC-22-7875|ST_1|CODE_09007|SX_M|RISK_3|AGE_56|SES_2|SCO_2|CD4_2|DRUG_1|MET_NA|APP_1|RES_1|REC_0|VEN_0|CL_1220|NAT_mex|2022-06-07",
        "ID_CEC-22-8141|ST_1|CODE_09005|SX_M|RISK_3|AGE_61|SES_2|SCO_3|CD4_2|DRUG_0|MET_NA|APP_1|RES_1|REC_0|VEN_1|CL_1220|NAT_mex|2022-06-30"
      ],
      "attributes":[
        "BULK"
      ]
    },
    {
      "source":2357,
      "target":2358,
      "directed":false,
      "length":0.0128225,
      "support":0.0,
      "removed":false,
      "sequences":[
        "ID_CEC-22-7875|ST_1|CODE_09007|SX_M|RISK_3|AGE_56|SES_2|SCO_2|CD4_2|DRUG_1|MET_NA|APP_1|RES_1|REC_0|VEN_0|CL_1220|NAT_mex|2022-06-07",
        "ID_CEC-22-9533|ST_2|CODE_15104|SX_M|RISK_NA|AGE_67|SES_NA|SCO_NA|CD4_1|DRUG_NA|MET_NA|APP_NA|RES_1|REC_0|VEN_NA|CL_1220|NAT_NA|2022-11-08"
      ],
      "attributes":[
        "BULK"
      ]
    },
    {
      "source":2306,
      "target":2307,
      "directed":false,
      "length":0.00494395,
      "support":0.0,
      "removed":false,
      "sequences":[
        "ID_CEC-22-7876|ST_1|CODE_09007|SX_M|RISK_3|AGE_27|SES_2|SCO_2|CD4_1|DRUG_1|MET_1|APP_0|RES_1|REC_0|VEN_1|CL_687|NAT_mex|2022-06-07",
        "ID_CEC-22-8084|ST_2|CODE_15104|SX_F|RISK_4|AGE_62|SES_1|SCO_1|CD4_2|DRUG_0|MET_NA|APP_0|RES_1|REC_0|VEN_0|CL_687|NAT_mex|2022-06-27"
      ],
      "attributes":[
        "BULK"
      ]
    },
    {
      "source":392,
      "target":393,
      "directed":false,
      "length":0.000703831,
      "support":0.0,
      "removed":false,
      "sequences":[
        "ID_CEC-22-7889|ST_2|CODE_15033|SX_M|RISK_3|AGE_39|SES_2|SCO_2|CD4_2|DRUG_1|MET_NA|APP_1|RES_1|REC_0|VEN_0|CL_369|NAT_mex|2022-06-09",
        "ID_CEC-22-7926|ST_2|CODE_15033|SX_M|RISK_3|AGE_22|SES_2|SCO_2|CD4_2|DRUG_1|MET_NA|APP_1|RES_1|REC_0|VEN_1|CL_369|NAT_mex|2022-06-13"
      ],
      "attributes":[
        "BULK"
      ]
    },
    {
      "source":392,
      "target":394,
      "directed":false,
      "length":0.0115461,
      "support":0.0,
      "removed":false,
      "sequences":[
        "ID_CEC-22-7889|ST_2|CODE_15033|SX_M|RISK_3|AGE_39|SES_2|SCO_2|CD4_2|DRUG_1|MET_NA|APP_1|RES_1|REC_0|VEN_0|CL_369|NAT_mex|2022-06-09",
        "ID_CEC-22-8637|ST_2|CODE_15020|SX_M|RISK_3|AGE_26|SES_2|SCO_2|CD4_1|DRUG_1|MET_0|APP_1|RES_1|REC_0|VEN_1|CL_369|NAT_mex|2022-08-16"
      ],
      "attributes":[
        "BULK"
      ]
    },
    {
      "source":941,
      "target":942,
      "directed":false,
      "length":0.00707499,
      "support":0.0,
      "removed":false,
      "sequences":[
        "ID_CEC-22-7892|ST_1|CODE_09010|SX_M|RISK_3|AGE_21|SES_2|SCO_2|CD4_2|DRUG_0|MET_NA|APP_1|RES_1|REC_1|VEN_1|CL_442|NAT_mex|2022-06-09",
        "ID_CEC-22-8190|ST_1|CODE_09003|SX_M|RISK_3|AGE_22|SES_2|SCO_2|CD4_1|DRUG_0|MET_NA|APP_1|RES_1|REC_0|VEN_0|CL_442|NAT_mex|2022-07-05"
      ],
      "attributes":[
        "BULK"
      ]
    },
    {
      "source":941,
      "target":943,
      "directed":false,
      "length":0.00317222,
      "support":0.0,
      "removed":false,
      "sequences":[
        "ID_CEC-22-7892|ST_1|CODE_09010|SX_M|RISK_3|AGE_21|SES_2|SCO_2|CD4_2|DRUG_0|MET_NA|APP_1|RES_1|REC_1|VEN_1|CL_442|NAT_mex|2022-06-09",
        "ID_CEC-22-8326|ST_1|CODE_09003|SX_M|RISK_3|AGE_23|SES_2|SCO_2|CD4_1|DRUG_1|MET_NA|APP_0|RES_1|REC_0|VEN_0|CL_442|NAT_mex|2022-07-15"
      ],
      "attributes":[
        "BULK"
      ]
    },
    {
      "source":1798,
      "target":1799,
      "directed":false,
      "length":0.00636959,
      "support":0.0,
      "removed":false,
      "sequences":[
        "ID_CEC-22-7903|ST_1|CODE_09006|SX_M|RISK_3|AGE_24|SES_2|SCO_3|CD4_2|DRUG_0|MET_NA|APP_0|RES_1|REC_1|VEN_0|CL_531|NAT_mex|2022-06-09",
        "ID_CEC-22-8921|ST_1|CODE_09010|SX_M|RISK_3|AGE_23|SES_2|SCO_2|CD4_2|DRUG_1|MET_NA|APP_1|RES_1|REC_0|VEN_0|CL_531|NAT_mex|2022-09-08"
      ],
      "attributes":[
        "BULK"
      ]
    },
    {
      "source":429,
      "target":430,
      "directed":false,
      "length":0.00530541,
      "support":0.0,
      "removed":false,
      "sequences":[
        "ID_CEC-22-7904|ST_1|CODE_09005|SX_M|RISK_2|AGE_31|SES_2|SCO_2|CD4_1|DRUG_0|MET_NA|APP_1|RES_1|REC_0|VEN_1|CL_391|NAT_mex|2022-06-09",
        "ID_CEC-22-8784|ST_1|CODE_09003|SX_M|RISK_3|AGE_31|SES_1|SCO_2|CD4_2|DRUG_NA|MET_NA|APP_1|RES_1|REC_0|VEN_1|CL_391|NAT_mex|2022-08-29"
      ],
      "attributes":[
        "BULK"
      ]
    },
    {
      "source":429,
      "target":431,
      "directed":false,
      "length":0.00176094,
      "support":0.0,
      "removed":false,
      "sequences":[
        "ID_CEC-22-7904|ST_1|CODE_09005|SX_M|RISK_2|AGE_31|SES_2|SCO_2|CD4_1|DRUG_0|MET_NA|APP_1|RES_1|REC_0|VEN_1|CL_391|NAT_mex|2022-06-09",
        "ID_CEC-22-9066|ST_1|CODE_09015|SX_M|RISK_3|AGE_30|SES_2|SCO_3|CD4_2|DRUG_0|MET_NA|APP_1|RES_1|REC_0|VEN_0|CL_391|NAT_mex|2022-09-23"
      ],
      "attributes":[
        "BULK"
      ]
    },
    {
      "source":3342,
      "target":3343,
      "directed":false,
      "length":0.00708003,
      "support":0.0,
      "removed":false,
      "sequences":[
        "ID_CEC-22-7916|ST_1|CODE_09014|SX_M|RISK_3|AGE_37|SES_2|SCO_3|CD4_1|DRUG_1|MET_NA|APP_1|RES_1|REC_0|VEN_1|CL_1221|NAT_mex|2022-06-10",
        "ID_CEC-22-8020|ST_1|CODE_09014|SX_M|RISK_NA|AGE_68|SES_NA|SCO_NA|CD4_2|DRUG_NA|MET_NA|APP_NA|RES_1|REC_1|VEN_NA|CL_1221|NAT_NA|2022-06-21"
      ],
      "attributes":[
        "BULK"
      ]
    },
    {
      "source":393,
      "target":394,
      "directed":false,
      "length":0.00494261,
      "support":0.0,
      "removed":false,
      "sequences":[
        "ID_CEC-22-7926|ST_2|CODE_15033|SX_M|RISK_3|AGE_22|SES_2|SCO_2|CD4_2|DRUG_1|MET_NA|APP_1|RES_1|REC_0|VEN_1|CL_369|NAT_mex|2022-06-13",
        "ID_CEC-22-8637|ST_2|CODE_15020|SX_M|RISK_3|AGE_26|SES_2|SCO_2|CD4_1|DRUG_1|MET_0|APP_1|RES_1|REC_0|VEN_1|CL_369|NAT_mex|2022-08-16"
      ],
      "attributes":[
        "BULK"
      ]
    },
    {
      "source":691,
      "target":692,
      "directed":false,
      "length":0.00814445,
      "support":0.0,
      "removed":false,
      "sequences":[
        "ID_CEC-22-7927|ST_1|CODE_09005|SX_M|RISK_3|AGE_30|SES_2|SCO_3|CD4_2|DRUG_0|MET_NA|APP_1|RES_2|REC_0|VEN_0|CL_69|NAT_mex|2022-06-13",
        "ID_CEC-22-8095|ST_1|CODE_09003|SX_F|RISK_1|AGE_38|SES_2|SCO_2|CD4_1|DRUG_0|MET_NA|APP_1|RES_2|REC_0|VEN_0|CL_69|NAT_mex|2022-06-28"
      ],
      "attributes":[
        "BULK"
      ]
    },
    {
      "source":691,
      "target":693,
      "directed":false,
      "length":0.00672169,
      "support":0.0,
      "removed":false,
      "sequences":[
        "ID_CEC-22-7927|ST_1|CODE_09005|SX_M|RISK_3|AGE_30|SES_2|SCO_3|CD4_2|DRUG_0|MET_NA|APP_1|RES_2|REC_0|VEN_0|CL_69|NAT_mex|2022-06-13",
        "ID_CEC-22-8096|ST_1|CODE_09003|SX_M|RISK_3|AGE_43|SES_2|SCO_3|CD4_1|DRUG_1|MET_NA|APP_1|RES_2|REC_0|VEN_1|CL_69|NAT_mex|2022-06-28"
      ],
      "attributes":[
        "BULK"
      ]
    },
    {
      "source":691,
      "target":694,
      "directed":false,
      "length":0.00636404,
      "support":0.0,
      "removed":false,
      "sequences":[
        "ID_CEC-22-7927|ST_1|CODE_09005|SX_M|RISK_3|AGE_30|SES_2|SCO_3|CD4_2|DRUG_0|MET_NA|APP_1|RES_2|REC_0|VEN_0|CL_69|NAT_mex|2022-06-13",
        "ID_CEC-22-8641|ST_1|CODE_09003|SX_M|RISK_3|AGE_39|SES_2|SCO_2|CD4_1|DRUG_1|MET_NA|APP_0|RES_2|REC_0|VEN_1|CL_69|NAT_mex|2022-08-17"
      ],
      "attributes":[
        "BULK"
      ]
    },
    {
      "source":3344,
      "target":3345,
      "directed":false,
      "length":0.000351836,
      "support":0.0,
      "removed":false,
      "sequences":[
        "ID_CEC-22-7953|ST_1|CODE_09014|SX_M|RISK_3|AGE_33|SES_2|SCO_3|CD4_3|DRUG_1|MET_1|APP_1|RES_1|REC_0|VEN_0|CL_1222|NAT_mex|2022-06-15",
        "ID_CEC-22-7963|ST_2|CODE_15039|SX_M|RISK_3|AGE_27|SES_1|SCO_1|CD4_1|DRUG_0|MET_NA|APP_1|RES_1|REC_0|VEN_0|CL_1222|NAT_mex|2022-06-14"
      ],
      "attributes":[
        "BULK"
      ]
    },
    {
      "source":3346,
      "target":3347,
      "directed":false,
      "length":0.0014088,
      "support":0.0,
      "removed":false,
      "sequences":[
        "ID_CEC-22-7955|ST_1|CODE_09007|SX_M|RISK_3|AGE_25|SES_2|SCO_3|CD4_1|DRUG_1|MET_NA|APP_1|RES_1|REC_0|VEN_0|CL_1223|NAT_mex|2022-06-15",
        "ID_CEC-22-8177|ST_1|CODE_09003|SX_M|RISK_3|AGE_27|SES_1|SCO_2|CD4_2|DRUG_1|MET_NA|APP_1|RES_1|REC_0|VEN_0|CL_1223|NAT_mex|2022-07-04"
      ],
      "attributes":[
        "BULK"
      ]
    },
    {
      "source":1197,
      "target":1198,
      "directed":false,
      "length":0.00636204,
      "support":0.0,
      "removed":false,
      "sequences":[
        "ID_CEC-22-7959|ST_1|CODE_09009|SX_M|RISK_3|AGE_18|SES_2|SCO_2|CD4_2|DRUG_NA|MET_NA|APP_1|RES_5|REC_0|VEN_1|CL_487|NAT_mex|2022-06-15",
        "ID_CEC-22-9454|ST_1|CODE_09009|SX_M|RISK_3|AGE_32|SES_1|SCO_3|CD4_1|DRUG_1|MET_NA|APP_1|RES_1|REC_0|VEN_0|CL_487|NAT_mex|2022-10-28"
      ],
      "attributes":[
        "BULK"
      ]
    },
    {
      "source":915,
      "target":916,
      "directed":false,
      "length":0.0,
      "support":0.0,
      "removed":false,
      "sequences":[
        "ID_CEC-22-7966|ST_1|CODE_09003|SX_M|RISK_3|AGE_42|SES_2|SCO_3|CD4_1|DRUG_1|MET_NA|APP_1|RES_1|REC_0|VEN_0|CL_253|NAT_mex|2022-06-15",
        "ID_CEC-22-7997|ST_1|CODE_09003|SX_M|RISK_3|AGE_23|SES_2|SCO_2|CD4_2|DRUG_0|MET_NA|APP_0|RES_1|REC_1|VEN_0|CL_253|NAT_mex|2022-06-17"
      ],
      "attributes":[
        "BULK"
      ]
    },
    {
      "source":915,
      "target":914,
      "directed":false,
      "length":0.00994719,
      "support":0.0,
      "removed":false,
      "sequences":[
        "ID_CEC-22-7966|ST_1|CODE_09003|SX_M|RISK_3|AGE_42|SES_2|SCO_3|CD4_1|DRUG_1|MET_NA|APP_1|RES_1|REC_0|VEN_0|CL_253|NAT_mex|2022-06-15",
        "ID_CEC-22-9256|ST_1|CODE_09003|SX_M|RISK_3|AGE_21|SES_2|SCO_2|CD4_2|DRUG_1|MET_1|APP_1|RES_1|REC_0|VEN_1|CL_253|NAT_mex|2022-10-10"
      ],
      "attributes":[
        "BULK"
      ]
    },
    {
      "source":1777,
      "target":1779,
      "directed":false,
      "length":0.0138852,
      "support":0.0,
      "removed":false,
      "sequences":[
        "ID_CEC-22-7967|ST_2|CODE_15033|SX_F|RISK_NA|AGE_36|SES_NA|SCO_NA|CD4_2|DRUG_NA|MET_NA|APP_NA|RES_1|REC_0|VEN_NA|CL_691|NAT_NA|2022-06-15",
        "ID_CEC-22-9806|ST_1|CODE_09007|SX_M|RISK_NA|AGE_40|SES_NA|SCO_NA|CD4_1|DRUG_NA|MET_NA|APP_NA|RES_1|REC_0|VEN_NA|CL_691|NAT_NA|2022-12-08"
      ],
      "attributes":[
        "BULK"
      ]
    },
    {
      "source":705,
      "target":706,
      "directed":false,
      "length":0.00494954,
      "support":0.0,
      "removed":false,
      "sequences":[
        "ID_CEC-22-7970|ST_1|CODE_09012|SX_M|RISK_3|AGE_33|SES_1|SCO_3|CD4_2|DRUG_1|MET_NA|APP_1|RES_1|REC_0|VEN_0|CL_219|NAT_mex|2022-06-15",
        "ID_CEC-22-9692|ST_1|CODE_09012|SX_M|RISK_3|AGE_26|SES_2|SCO_2|CD4_2|DRUG_1|MET_NA|APP_1|RES_1|REC_0|VEN_0|CL_219|NAT_mex|2022-11-28"
      ],
      "attributes":[
        "BULK"
      ]
    },
    {
      "source":705,
      "target":711,
      "directed":false,
      "length":0.00851741,
      "support":0.0,
      "removed":false,
      "sequences":[
        "ID_CEC-22-7970|ST_1|CODE_09012|SX_M|RISK_3|AGE_33|SES_1|SCO_3|CD4_2|DRUG_1|MET_NA|APP_1|RES_1|REC_0|VEN_0|CL_219|NAT_mex|2022-06-15",
        "ID_CEC-22-9747|ST_1|CODE_09012|SX_M|RISK_3|AGE_28|SES_1|SCO_2|CD4_2|DRUG_1|MET_NA|APP_1|RES_1|REC_0|VEN_1|CL_219|NAT_mex|2022-12-05"
      ],
      "attributes":[
        "BULK"
      ]
    },
    {
      "source":732,
      "target":733,
      "directed":false,
      "length":0.0135372,
      "support":0.0,
      "removed":false,
      "sequences":[
        "ID_CEC-22-7972|ST_1|CODE_09009|SX_M|RISK_3|AGE_36|SES_1|SCO_2|CD4_1|DRUG_1|MET_NA|APP_0|RES_1|REC_0|VEN_0|CL_58|NAT_mex|2022-06-15",
        "ID_CEC-22-9308|ST_1|CODE_09012|SX_M|RISK_3|AGE_36|SES_2|SCO_3|CD4_1|DRUG_0|MET_NA|APP_1|RES_1|REC_0|VEN_NA|CL_58|NAT_mex|2022-10-14"
      ],
      "attributes":[
        "BULK"
      ]
    },
    {
      "source":214,
      "target":215,
      "directed":false,
      "length":0.00387849,
      "support":0.0,
      "removed":false,
      "sequences":[
        "ID_CEC-22-7974|ST_2|CODE_15030|SX_M|RISK_3|AGE_21|SES_2|SCO_2|CD4_1|DRUG_1|MET_NA|APP_0|RES_1|REC_0|VEN_0|CL_23|NAT_mex|2022-06-15",
        "ID_CEC-22-7976|ST_2|CODE_15030|SX_M|RISK_3|AGE_22|SES_1|SCO_2|CD4_1|DRUG_1|MET_NA|APP_1|RES_1|REC_0|VEN_0|CL_23|NAT_mex|2022-06-15"
      ],
      "attributes":[
        "BULK"
      ]
    },
    {
      "source":214,
      "target":216,
      "directed":false,
      "length":0.00707069,
      "support":0.0,
      "removed":false,
      "sequences":[
        "ID_CEC-22-7974|ST_2|CODE_15030|SX_M|RISK_3|AGE_21|SES_2|SCO_2|CD4_1|DRUG_1|MET_NA|APP_0|RES_1|REC_0|VEN_0|CL_23|NAT_mex|2022-06-15",
        "ID_CEC-22-8221|ST_2|CODE_15099|SX_M|RISK_3|AGE_24|SES_2|SCO_2|CD4_2|DRUG_1|MET_NA|APP_1|RES_1|REC_0|VEN_0|CL_23|NAT_mex|2022-07-06"
      ],
      "attributes":[
        "BULK"
      ]
    },
    {
      "source":214,
      "target":217,
      "directed":false,
      "length":0.00921705,
      "support":0.0,
      "removed":false,
      "sequences":[
        "ID_CEC-22-7974|ST_2|CODE_15030|SX_M|RISK_3|AGE_21|SES_2|SCO_2|CD4_1|DRUG_1|MET_NA|APP_0|RES_1|REC_0|VEN_0|CL_23|NAT_mex|2022-06-15",
        "ID_CEC-22-9411|ST_2|CODE_15093|SX_M|RISK_3|AGE_19|SES_1|SCO_2|CD4_1|DRUG_0|MET_NA|APP_0|RES_1|REC_0|VEN_0|CL_23|NAT_mex|2022-10-26"
      ],
      "attributes":[
        "BULK"
      ]
    },
    {
      "source":214,
      "target":218,
      "directed":false,
      "length":0.00600597,
      "support":0.0,
      "removed":false,
      "sequences":[
        "ID_CEC-22-7974|ST_2|CODE_15030|SX_M|RISK_3|AGE_21|SES_2|SCO_2|CD4_1|DRUG_1|MET_NA|APP_0|RES_1|REC_0|VEN_0|CL_23|NAT_mex|2022-06-15",
        "ID_CEC-22-9509|ST_2|CODE_15099|SX_M|RISK_3|AGE_18|SES_2|SCO_2|CD4_2|DRUG_1|MET_NA|APP_1|RES_1|REC_0|VEN_1|CL_23|NAT_mex|2022-11-07"
      ],
      "attributes":[
        "BULK"
      ]
    },
    {
      "source":441,
      "target":442,
      "directed":false,
      "length":0.0117211,
      "support":0.0,
      "removed":false,
      "sequences":[
        "ID_CEC-22-7975|ST_2|CODE_15070|SX_M|RISK_3|AGE_24|SES_1|SCO_2|CD4_1|DRUG_1|MET_NA|APP_0|RES_2|REC_0|VEN_0|CL_395|NAT_mex|2022-06-15",
        "ID_CEC-22-8045|ST_1|CODE_07106|SX_M|RISK_3|AGE_26|SES_2|SCO_3|CD4_1|DRUG_0|MET_NA|APP_1|RES_1|REC_0|VEN_1|CL_395|NAT_mex|2022-06-22"
      ],
      "attributes":[
        "BULK"
      ]
    },
    {
      "source":441,
      "target":444,
      "directed":false,
      "length":0.0117245,
      "support":0.0,
      "removed":false,
      "sequences":[
        "ID_CEC-22-7975|ST_2|CODE_15070|SX_M|RISK_3|AGE_24|SES_1|SCO_2|CD4_1|DRUG_1|MET_NA|APP_0|RES_2|REC_0|VEN_0|CL_395|NAT_mex|2022-06-15",
        "ID_CEC-22-9431|ST_1|CODE_09006|SX_M|RISK_NA|AGE_21|SES_NA|SCO_NA|CD4_1|DRUG_NA|MET_NA|APP_NA|RES_1|REC_0|VEN_NA|CL_395|NAT_NA|2022-10-27"
      ],
      "attributes":[
        "BULK"
      ]
    },
    {
      "source":215,
      "target":216,
      "directed":false,
      "length":0.00281941,
      "support":0.0,
      "removed":false,
      "sequences":[
        "ID_CEC-22-7976|ST_2|CODE_15030|SX_M|RISK_3|AGE_22|SES_1|SCO_2|CD4_1|DRUG_1|MET_NA|APP_1|RES_1|REC_0|VEN_0|CL_23|NAT_mex|2022-06-15",
        "ID_CEC-22-8221|ST_2|CODE_15099|SX_M|RISK_3|AGE_24|SES_2|SCO_2|CD4_2|DRUG_1|MET_NA|APP_1|RES_1|REC_0|VEN_0|CL_23|NAT_mex|2022-07-06"
      ],
      "attributes":[
        "BULK"
      ]
    },
    {
      "source":215,
      "target":217,
      "directed":false,
      "length":0.00601269,
      "support":0.0,
      "removed":false,
      "sequences":[
        "ID_CEC-22-7976|ST_2|CODE_15030|SX_M|RISK_3|AGE_22|SES_1|SCO_2|CD4_1|DRUG_1|MET_NA|APP_1|RES_1|REC_0|VEN_0|CL_23|NAT_mex|2022-06-15",
        "ID_CEC-22-9411|ST_2|CODE_15093|SX_M|RISK_3|AGE_19|SES_1|SCO_2|CD4_1|DRUG_0|MET_NA|APP_0|RES_1|REC_0|VEN_0|CL_23|NAT_mex|2022-10-26"
      ],
      "attributes":[
        "BULK"
      ]
    },
    {
      "source":215,
      "target":218,
      "directed":false,
      "length":0.00246696,
      "support":0.0,
      "removed":false,
      "sequences":[
        "ID_CEC-22-7976|ST_2|CODE_15030|SX_M|RISK_3|AGE_22|SES_1|SCO_2|CD4_1|DRUG_1|MET_NA|APP_1|RES_1|REC_0|VEN_0|CL_23|NAT_mex|2022-06-15",
        "ID_CEC-22-9509|ST_2|CODE_15099|SX_M|RISK_3|AGE_18|SES_2|SCO_2|CD4_2|DRUG_1|MET_NA|APP_1|RES_1|REC_0|VEN_1|CL_23|NAT_mex|2022-11-07"
      ],
      "attributes":[
        "BULK"
      ]
    },
    {
      "source":1409,
      "target":1410,
      "directed":false,
      "length":0.0106553,
      "support":0.0,
      "removed":false,
      "sequences":[
        "ID_CEC-22-7996|ST_1|CODE_09006|SX_M|RISK_3|AGE_30|SES_1|SCO_2|CD4_2|DRUG_0|MET_NA|APP_1|RES_1|REC_0|VEN_0|CL_1|NAT_mex|2022-06-17",
        "ID_CEC-22-8307|ST_2|CODE_15057|SX_M|RISK_3|AGE_19|SES_2|SCO_2|CD4_2|DRUG_1|MET_NA|APP_1|RES_2|REC_0|VEN_1|CL_1|NAT_mex|2022-07-14"
      ],
      "attributes":[
        "BULK"
      ]
    },
    {
      "source":916,
      "target":914,
      "directed":false,
      "length":0.00994749,
      "support":0.0,
      "removed":false,
      "sequences":[
        "ID_CEC-22-7997|ST_1|CODE_09003|SX_M|RISK_3|AGE_23|SES_2|SCO_2|CD4_2|DRUG_0|MET_NA|APP_0|RES_1|REC_1|VEN_0|CL_253|NAT_mex|2022-06-17",
        "ID_CEC-22-9256|ST_1|CODE_09003|SX_M|RISK_3|AGE_21|SES_2|SCO_2|CD4_2|DRUG_1|MET_1|APP_1|RES_1|REC_0|VEN_1|CL_253|NAT_mex|2022-10-10"
      ],
      "attributes":[
        "BULK"
      ]
    },
    {
      "source":3348,
      "target":3349,
      "directed":false,
      "length":0.0120961,
      "support":0.0,
      "removed":false,
      "sequences":[
        "ID_CEC-22-7998|ST_1|CODE_09005|SX_M|RISK_NA|AGE_27|SES_NA|SCO_NA|CD4_2|DRUG_NA|MET_NA|APP_NA|RES_3|REC_1|VEN_NA|CL_1224|NAT_NA|2022-06-17",
        "ID_CEC-22-8439|ST_2|CODE_15013|SX_M|RISK_3|AGE_30|SES_1|SCO_2|CD4_2|DRUG_0|MET_NA|APP_1|RES_1|REC_1|VEN_0|CL_1224|NAT_mex|2022-08-01"
      ],
      "attributes":[
        "BULK"
      ]
    },
    {
      "source":866,
      "target":867,
      "directed":false,
      "length":0.0110246,
      "support":0.0,
      "removed":false,
      "sequences":[
        "ID_CEC-22-7999|ST_1|CODE_09005|SX_M|RISK_3|AGE_25|SES_2|SCO_2|CD4_3|DRUG_0|MET_NA|APP_1|RES_1|REC_1|VEN_1|CL_11|NAT_mex|2022-06-17",
        "ID_CEC-22-8639|ST_1|CODE_09005|SX_M|RISK_3|AGE_31|SES_1|SCO_2|CD4_2|DRUG_1|MET_NA|APP_1|RES_1|REC_0|VEN_NA|CL_11|NAT_mex|2022-08-16"
      ],
      "attributes":[
        "BULK"
      ]
    },
    {
      "source":866,
      "target":868,
      "directed":false,
      "length":0.010289,
      "support":0.0,
      "removed":false,
      "sequences":[
        "ID_CEC-22-7999|ST_1|CODE_09005|SX_M|RISK_3|AGE_25|SES_2|SCO_2|CD4_3|DRUG_0|MET_NA|APP_1|RES_1|REC_1|VEN_1|CL_11|NAT_mex|2022-06-17",
        "ID_CEC-22-9406|ST_2|CODE_15013|SX_M|RISK_3|AGE_28|SES_1|SCO_2|CD4_1|DRUG_1|MET_NA|APP_0|RES_1|REC_0|VEN_1|CL_11|NAT_mex|2022-10-25"
      ],
      "attributes":[
        "BULK"
      ]
    },
    {
      "source":1785,
      "target":1786,
      "directed":false,
      "length":0.00921435,
      "support":0.0,
      "removed":false,
      "sequences":[
        "ID_CEC-22-8011|ST_2|CODE_15081|SX_M|RISK_3|AGE_25|SES_2|SCO_2|CD4_2|DRUG_1|MET_NA|APP_1|RES_1|REC_0|VEN_1|CL_415|NAT_mex|2022-06-20",
        "ID_CEC-22-8812|ST_1|CODE_09012|SX_M|RISK_3|AGE_19|SES_1|SCO_2|CD4_2|DRUG_1|MET_NA|APP_0|RES_1|REC_0|VEN_0|CL_415|NAT_mex|2022-08-30"
      ],
      "attributes":[
        "BULK"
      ]
    },
    {
      "source":1785,
      "target":1787,
      "directed":false,
      "length":0.0106454,
      "support":0.0,
      "removed":false,
      "sequences":[
        "ID_CEC-22-8011|ST_2|CODE_15081|SX_M|RISK_3|AGE_25|SES_2|SCO_2|CD4_2|DRUG_1|MET_NA|APP_1|RES_1|REC_0|VEN_1|CL_415|NAT_mex|2022-06-20",
        "ID_CEC-22-8950|ST_2|CODE_15010|SX_M|RISK_3|AGE_20|SES_1|SCO_2|CD4_2|DRUG_1|MET_NA|APP_0|RES_1|REC_1|VEN_1|CL_415|NAT_mex|2022-09-12"
      ],
      "attributes":[
        "BULK"
      ]
    },
    {
      "source":328,
      "target":330,
      "directed":false,
      "length":0.0133563,
      "support":0.0,
      "removed":false,
      "sequences":[
        "ID_CEC-22-8029|ST_2|CODE_15104|SX_M|RISK_3|AGE_20|SES_1|SCO_2|CD4_2|DRUG_0|MET_NA|APP_1|RES_1|REC_0|VEN_0|CL_17|NAT_mex|2022-06-21",
        "ID_CEC-22-9744|ST_2|CODE_15104|SX_M|RISK_3|AGE_25|SES_2|SCO_2|CD4_2|DRUG_1|MET_NA|APP_1|RES_1|REC_1|VEN_1|CL_17|NAT_mex|2022-12-02"
      ],
      "attributes":[
        "BULK"
      ]
    },
    {
      "source":887,
      "target":888,
      "directed":false,
      "length":0.00886739,
      "support":0.0,
      "removed":false,
      "sequences":[
        "ID_CEC-22-8030|ST_1|CODE_09015|SX_M|RISK_3|AGE_55|SES_2|SCO_3|CD4_2|DRUG_0|MET_NA|APP_1|RES_1|REC_1|VEN_0|CL_45|NAT_NA|2022-06-21",
        "ID_CEC-22-9288|ST_1|CODE_09015|SX_M|RISK_3|AGE_45|SES_2|SCO_2|CD4_1|DRUG_0|MET_NA|APP_0|RES_1|REC_0|VEN_0|CL_45|NAT_mex|2022-10-13"
      ],
      "attributes":[
        "BULK"
      ]
    },
    {
      "source":2180,
      "target":2181,
      "directed":false,
      "length":0.00744319,
      "support":0.0,
      "removed":false,
      "sequences":[
        "ID_CEC-22-8040|ST_1|CODE_09007|SX_M|RISK_3|AGE_22|SES_2|SCO_2|CD4_2|DRUG_0|MET_NA|APP_1|RES_1|REC_0|VEN_0|CL_509|NAT_mex|2022-06-22",
        "ID_CEC-22-9314|ST_2|CODE_15033|SX_M|RISK_3|AGE_21|SES_2|SCO_2|CD4_1|DRUG_0|MET_NA|APP_1|RES_4|REC_0|VEN_1|CL_509|NAT_mex|2022-10-17"
      ],
      "attributes":[
        "BULK"
      ]
    },
    {
      "source":442,
      "target":444,
      "directed":false,
      "length":0.00105605,
      "support":0.0,
      "removed":false,
      "sequences":[
        "ID_CEC-22-8045|ST_1|CODE_07106|SX_M|RISK_3|AGE_26|SES_2|SCO_3|CD4_1|DRUG_0|MET_NA|APP_1|RES_1|REC_0|VEN_1|CL_395|NAT_mex|2022-06-22",
        "ID_CEC-22-9431|ST_1|CODE_09006|SX_M|RISK_NA|AGE_21|SES_NA|SCO_NA|CD4_1|DRUG_NA|MET_NA|APP_NA|RES_1|REC_0|VEN_NA|CL_395|NAT_NA|2022-10-27"
      ],
      "attributes":[
        "BULK"
      ]
    },
    {
      "source":2327,
      "target":2328,
      "directed":false,
      "length":0.00565899,
      "support":0.0,
      "removed":false,
      "sequences":[
        "ID_CEC-22-8047|ST_2|CODE_15033|SX_M|RISK_3|AGE_23|SES_2|SCO_3|CD4_1|DRUG_1|MET_NA|APP_0|RES_1|REC_0|VEN_0|CL_1178|NAT_mex|2022-06-22",
        "ID_CEC-22-9717|ST_2|CODE_15033|SX_M|RISK_3|AGE_31|SES_2|SCO_3|CD4_2|DRUG_1|MET_NA|APP_1|RES_1|REC_0|VEN_0|CL_1178|NAT_mex|2022-12-01"
      ],
      "attributes":[
        "BULK"
      ]
    },
    {
      "source":228,
      "target":229,
      "directed":false,
      "length":0.00352935,
      "support":0.0,
      "removed":false,
      "sequences":[
        "ID_CEC-22-8048|ST_1|CODE_09003|SX_M|RISK_3|AGE_24|SES_1|SCO_3|CD4_2|DRUG_1|MET_NA|APP_1|RES_1|REC_0|VEN_0|CL_204|NAT_mex|2022-06-23",
        "ID_CEC-22-8077|ST_1|CODE_09002|SX_M|RISK_3|AGE_24|SES_2|SCO_3|CD4_2|DRUG_1|MET_NA|APP_0|RES_1|REC_0|VEN_0|CL_204|NAT_mex|2022-06-27"
      ],
      "attributes":[
        "BULK"
      ]
    },
    {
      "source":228,
      "target":230,
      "directed":false,
      "length":0.0117195,
      "support":0.0,
      "removed":false,
      "sequences":[
        "ID_CEC-22-8048|ST_1|CODE_09003|SX_M|RISK_3|AGE_24|SES_1|SCO_3|CD4_2|DRUG_1|MET_NA|APP_1|RES_1|REC_0|VEN_0|CL_204|NAT_mex|2022-06-23",
        "ID_CEC-22-9035|ST_1|CODE_09015|SX_M|RISK_3|AGE_20|SES_1|SCO_2|CD4_2|DRUG_1|MET_NA|APP_1|RES_1|REC_0|VEN_0|CL_204|NAT_mex|2022-09-21"
      ],
      "attributes":[
        "BULK"
      ]
    },
    {
      "source":228,
      "target":231,
      "directed":false,
      "length":0.00849688,
      "support":0.0,
      "removed":false,
      "sequences":[
        "ID_CEC-22-8048|ST_1|CODE_09003|SX_M|RISK_3|AGE_24|SES_1|SCO_3|CD4_2|DRUG_1|MET_NA|APP_1|RES_1|REC_0|VEN_0|CL_204|NAT_mex|2022-06-23",
        "ID_CEC-22-9120|ST_1|CODE_09013|SX_M|RISK_3|AGE_26|SES_1|SCO_3|CD4_1|DRUG_1|MET_NA|APP_0|RES_1|REC_0|VEN_0|CL_204|NAT_mex|2022-09-26"
      ],
      "attributes":[
        "BULK"
      ]
    },
    {
      "source":2081,
      "target":2082,
      "directed":false,
      "length":0.00140814,
      "support":0.0,
      "removed":false,
      "sequences":[
        "ID_CEC-22-8050|ST_2|CODE_15033|SX_M|RISK_3|AGE_26|SES_1|SCO_3|CD4_2|DRUG_0|MET_NA|APP_1|RES_1|REC_0|VEN_0|CL_613|NAT_mex|2022-06-23",
        "ID_CEC-22-8102|ST_2|CODE_15033|SX_M|RISK_3|AGE_20|SES_2|SCO_2|CD4_2|DRUG_0|MET_NA|APP_1|RES_1|REC_0|VEN_1|CL_613|NAT_mex|2022-06-28"
      ],
      "attributes":[
        "BULK"
      ]
    },
    {
      "source":1801,
      "target":1802,
      "directed":false,
      "length":0.0,
      "support":0.0,
      "removed":false,
      "sequences":[
        "ID_CEC-22-8054|ST_1|CODE_09005|SX_M|RISK_3|AGE_27|SES_2|SCO_2|CD4_3|DRUG_1|MET_NA|APP_1|RES_2|REC_1|VEN_1|CL_532|NAT_mex|2022-06-23",
        "ID_CEC-22-8355|ST_1|CODE_09005|SX_M|RISK_3|AGE_31|SES_2|SCO_2|CD4_2|DRUG_0|MET_NA|APP_1|RES_2|REC_0|VEN_0|CL_532|NAT_mex|2022-07-18"
      ],
      "attributes":[
        "BULK"
      ]
    },
    {
      "source":1801,
      "target":1803,
      "directed":false,
      "length":0.00282126,
      "support":0.0,
      "removed":false,
      "sequences":[
        "ID_CEC-22-8054|ST_1|CODE_09005|SX_M|RISK_3|AGE_27|SES_2|SCO_2|CD4_3|DRUG_1|MET_NA|APP_1|RES_2|REC_1|VEN_1|CL_532|NAT_mex|2022-06-23",
        "ID_CEC-22-8418|ST_1|CODE_09007|SX_M|RISK_NA|AGE_41|SES_1|SCO_3|CD4_1|DRUG_NA|MET_NA|APP_1|RES_2|REC_0|VEN_0|CL_532|NAT_mex|2022-07-21"
      ],
      "attributes":[
        "BULK"
      ]
    },
    {
      "source":1801,
      "target":1800,
      "directed":false,
      "length":0.00246846,
      "support":0.0,
      "removed":false,
      "sequences":[
        "ID_CEC-22-8054|ST_1|CODE_09005|SX_M|RISK_3|AGE_27|SES_2|SCO_2|CD4_3|DRUG_1|MET_NA|APP_1|RES_2|REC_1|VEN_1|CL_532|NAT_mex|2022-06-23",
        "ID_CEC-22-8724|ST_1|CODE_09013|SX_F|RISK_3|AGE_43|SES_NA|SCO_1|CD4_1|DRUG_1|MET_NA|APP_NA|RES_2|REC_0|VEN_NA|CL_532|NAT_mex|2022-08-22"
      ],
      "attributes":[
        "BULK"
      ]
    },
    {
      "source":1622,
      "target":1623,
      "directed":false,
      "length":0.00211594,
      "support":0.0,
      "removed":false,
      "sequences":[
        "ID_CEC-22-8068|ST_2|CODE_15033|SX_M|RISK_3|AGE_24|SES_1|SCO_2|CD4_2|DRUG_1|MET_1|APP_1|RES_2|REC_1|VEN_1|CL_614|NAT_mex|2022-06-24",
        "ID_CEC-22-9568|ST_1|CODE_09002|SX_M|RISK_3|AGE_31|SES_1|SCO_3|CD4_1|DRUG_1|MET_1|APP_1|RES_2|REC_0|VEN_1|CL_614|NAT_NA|2022-11-11"
      ],
      "attributes":[
        "BULK"
      ]
    },
    {
      "source":229,
      "target":231,
      "directed":false,
      "length":0.0113576,
      "support":0.0,
      "removed":false,
      "sequences":[
        "ID_CEC-22-8077|ST_1|CODE_09002|SX_M|RISK_3|AGE_24|SES_2|SCO_3|CD4_2|DRUG_1|MET_NA|APP_0|RES_1|REC_0|VEN_0|CL_204|NAT_mex|2022-06-27",
        "ID_CEC-22-9120|ST_1|CODE_09013|SX_M|RISK_3|AGE_26|SES_1|SCO_3|CD4_1|DRUG_1|MET_NA|APP_0|RES_1|REC_0|VEN_0|CL_204|NAT_mex|2022-09-26"
      ],
      "attributes":[
        "BULK"
      ]
    },
    {
      "source":3350,
      "target":3351,
      "directed":false,
      "length":0.010309,
      "support":0.0,
      "removed":false,
      "sequences":[
        "ID_CEC-22-8078|ST_2|CODE_15058|SX_M|RISK_3|AGE_27|SES_1|SCO_2|CD4_1|DRUG_0|MET_NA|APP_1|RES_1|REC_0|VEN_0|CL_1295|NAT_mex|2022-06-27",
        "ID_CEC-22-9807|ST_1|CODE_09005|SX_M|RISK_3|AGE_36|SES_2|SCO_3|CD4_3|DRUG_0|MET_NA|APP_1|RES_1|REC_1|VEN_0|CL_1295|NAT_mex|2022-12-08"
      ],
      "attributes":[
        "BULK"
      ]
    },
    {
      "source":1734,
      "target":1735,
      "directed":false,
      "length":0.0138829,
      "support":0.0,
      "removed":false,
      "sequences":[
        "ID_CEC-22-8080|ST_1|CODE_09015|SX_M|RISK_3|AGE_21|SES_2|SCO_2|CD4_2|DRUG_1|MET_NA|APP_1|RES_1|REC_0|VEN_0|CL_1059|NAT_mex|2022-06-27",
        "ID_CEC-22-8470|ST_1|CODE_09010|SX_M|RISK_3|AGE_24|SES_1|SCO_2|CD4_2|DRUG_1|MET_NA|APP_0|RES_2|REC_0|VEN_1|CL_NA|NAT_mex|2022-08-03"
      ],
      "attributes":[
        "BULK"
      ]
    },
    {
      "source":965,
      "target":966,
      "directed":false,
      "length":0.00176138,
      "support":0.0,
      "removed":false,
      "sequences":[
        "ID_CEC-22-8082|ST_2|CODE_15037|SX_M|RISK_3|AGE_30|SES_1|SCO_2|CD4_1|DRUG_0|MET_NA|APP_1|RES_1|REC_0|VEN_1|CL_412|NAT_mex|2022-06-27",
        "ID_CEC-22-8253|ST_2|CODE_15081|SX_M|RISK_3|AGE_37|SES_1|SCO_2|CD4_1|DRUG_1|MET_NA|APP_0|RES_1|REC_0|VEN_0|CL_412|NAT_mex|2022-07-08"
      ],
      "attributes":[
        "BULK"
      ]
    },
    {
      "source":366,
      "target":367,
      "directed":false,
      "length":0.0063701,
      "support":0.0,
      "removed":false,
      "sequences":[
        "ID_CEC-22-8085|ST_1|CODE_09004|SX_M|RISK_3|AGE_30|SES_1|SCO_3|CD4_2|DRUG_1|MET_NA|APP_1|RES_1|REC_1|VEN_0|CL_122|NAT_mex|2022-06-27",
        "ID_CEC-22-9424|ST_1|CODE_09004|SX_M|RISK_3|AGE_21|SES_1|SCO_2|CD4_2|DRUG_0|MET_NA|APP_0|RES_1|REC_0|VEN_0|CL_122|NAT_mex|2022-10-27"
      ],
      "attributes":[
        "BULK"
      ]
    },
    {
      "source":692,
      "target":693,
      "directed":false,
      "length":0.00211281,
      "support":0.0,
      "removed":false,
      "sequences":[
        "ID_CEC-22-8095|ST_1|CODE_09003|SX_F|RISK_1|AGE_38|SES_2|SCO_2|CD4_1|DRUG_0|MET_NA|APP_1|RES_2|REC_0|VEN_0|CL_69|NAT_mex|2022-06-28",
        "ID_CEC-22-8096|ST_1|CODE_09003|SX_M|RISK_3|AGE_43|SES_2|SCO_3|CD4_1|DRUG_1|MET_NA|APP_1|RES_2|REC_0|VEN_1|CL_69|NAT_mex|2022-06-28"
      ],
      "attributes":[
        "BULK"
      ]
    },
    {
      "source":692,
      "target":694,
      "directed":false,
      "length":0.00246594,
      "support":0.0,
      "removed":false,
      "sequences":[
        "ID_CEC-22-8095|ST_1|CODE_09003|SX_F|RISK_1|AGE_38|SES_2|SCO_2|CD4_1|DRUG_0|MET_NA|APP_1|RES_2|REC_0|VEN_0|CL_69|NAT_mex|2022-06-28",
        "ID_CEC-22-8641|ST_1|CODE_09003|SX_M|RISK_3|AGE_39|SES_2|SCO_2|CD4_1|DRUG_1|MET_NA|APP_0|RES_2|REC_0|VEN_1|CL_69|NAT_mex|2022-08-17"
      ],
      "attributes":[
        "BULK"
      ]
    },
    {
      "source":693,
      "target":694,
      "directed":false,
      "length":0.00176045,
      "support":0.0,
      "removed":false,
      "sequences":[
        "ID_CEC-22-8096|ST_1|CODE_09003|SX_M|RISK_3|AGE_43|SES_2|SCO_3|CD4_1|DRUG_1|MET_NA|APP_1|RES_2|REC_0|VEN_1|CL_69|NAT_mex|2022-06-28",
        "ID_CEC-22-8641|ST_1|CODE_09003|SX_M|RISK_3|AGE_39|SES_2|SCO_2|CD4_1|DRUG_1|MET_NA|APP_0|RES_2|REC_0|VEN_1|CL_69|NAT_mex|2022-08-17"
      ],
      "attributes":[
        "BULK"
      ]
    },
    {
      "source":576,
      "target":577,
      "directed":false,
      "length":0.00921822,
      "support":0.0,
      "removed":false,
      "sequences":[
        "ID_CEC-22-8103|ST_1|CODE_09002|SX_M|RISK_3|AGE_23|SES_2|SCO_2|CD4_2|DRUG_0|MET_NA|APP_1|RES_1|REC_0|VEN_0|CL_57|NAT_mex|2022-06-28",
        "ID_CEC-22-8858|ST_2|CODE_15057|SX_M|RISK_3|AGE_23|SES_2|SCO_2|CD4_1|DRUG_0|MET_NA|APP_1|RES_1|REC_0|VEN_0|CL_57|NAT_mex|2022-09-02"
      ],
      "attributes":[
        "BULK"
      ]
    },
    {
      "source":1729,
      "target":1731,
      "directed":false,
      "length":0.0122719,
      "support":0.0,
      "removed":false,
      "sequences":[
        "ID_CEC-22-8104|ST_1|CODE_09007|SX_F|RISK_4|AGE_34|SES_1|SCO_3|CD4_2|DRUG_1|MET_NA|APP_1|RES_5|REC_0|VEN_1|CL_516|NAT_mex|2022-06-28",
        "ID_CEC-22-8341|ST_1|CODE_09006|SX_M|RISK_2|AGE_37|SES_1|SCO_2|CD4_1|DRUG_1|MET_NA|APP_0|RES_5|REC_0|VEN_0|CL_516|NAT_mex|2022-07-18"
      ],
      "attributes":[
        "BULK"
      ]
    },
    {
      "source":1729,
      "target":1730,
      "directed":false,
      "length":0.000352089,
      "support":0.0,
      "removed":false,
      "sequences":[
        "ID_CEC-22-8104|ST_1|CODE_09007|SX_F|RISK_4|AGE_34|SES_1|SCO_3|CD4_2|DRUG_1|MET_NA|APP_1|RES_5|REC_0|VEN_1|CL_516|NAT_mex|2022-06-28",
        "ID_CEC-22-8668|ST_2|CODE_15057|SX_M|RISK_3|AGE_31|SES_2|SCO_3|CD4_2|DRUG_1|MET_NA|APP_1|RES_5|REC_0|VEN_0|CL_516|NAT_mex|2022-08-18"
      ],
      "attributes":[
        "BULK"
      ]
    },
    {
      "source":536,
      "target":537,
      "directed":false,
      "length":0.0042401,
      "support":0.0,
      "removed":false,
      "sequences":[
        "ID_CEC-22-8105|ST_1|CODE_09016|SX_M|RISK_NA|AGE_38|SES_NA|SCO_NA|CD4_2|DRUG_NA|MET_NA|APP_NA|RES_1|REC_0|VEN_NA|CL_53|NAT_NA|2022-06-28",
        "ID_CEC-22-8791|ST_1|CODE_09005|SX_M|RISK_3|AGE_30|SES_1|SCO_3|CD4_1|DRUG_1|MET_NA|APP_1|RES_1|REC_0|VEN_0|CL_53|NAT_mex|2022-08-29"
      ],
      "attributes":[
        "BULK"
      ]
    },
    {
      "source":536,
      "target":538,
      "directed":false,
      "length":0.0042401,
      "support":0.0,
      "removed":false,
      "sequences":[
        "ID_CEC-22-8105|ST_1|CODE_09016|SX_M|RISK_NA|AGE_38|SES_NA|SCO_NA|CD4_2|DRUG_NA|MET_NA|APP_NA|RES_1|REC_0|VEN_NA|CL_53|NAT_NA|2022-06-28",
        "ID_CEC-22-8797|ST_1|CODE_09007|SX_M|RISK_NA|AGE_34|SES_NA|SCO_NA|CD4_1|DRUG_NA|MET_NA|APP_NA|RES_1|REC_0|VEN_NA|CL_53|NAT_mex|2022-08-30"
      ],
      "attributes":[
        "BULK"
      ]
    },
    {
      "source":1754,
      "target":1755,
      "directed":false,
      "length":0.0,
      "support":0.0,
      "removed":false,
      "sequences":[
        "ID_CEC-22-8107|ST_1|CODE_09007|SX_F|RISK_1|AGE_41|SES_2|SCO_2|CD4_2|DRUG_1|MET_NA|APP_NA|RES_1|REC_0|VEN_NA|CL_521|NAT_mex|2022-06-29",
        "ID_CEC-22-8111|ST_1|CODE_09013|SX_M|RISK_2|AGE_35|SES_2|SCO_3|CD4_2|DRUG_1|MET_NA|APP_0|RES_1|REC_1|VEN_NA|CL_521|NAT_mex|2022-06-29"
      ],
      "attributes":[
        "BULK"
      ]
    },
    {
      "source":1257,
      "target":1258,
      "directed":false,
      "length":0.00246949,
      "support":0.0,
      "removed":false,
      "sequences":[
        "ID_CEC-22-8115|ST_1|CODE_09014|SX_M|RISK_3|AGE_34|SES_2|SCO_3|CD4_2|DRUG_1|MET_NA|APP_0|RES_1|REC_0|VEN_0|CL_445|NAT_mex|2022-06-29",
        "ID_CEC-22-8116|ST_2|CODE_15053|SX_M|RISK_3|AGE_36|SES_1|SCO_3|CD4_2|DRUG_1|MET_NA|APP_0|RES_1|REC_0|VEN_1|CL_445|NAT_mex|2022-06-29"
      ],
      "attributes":[
        "BULK"
      ]
    },
    {
      "source":1257,
      "target":1259,
      "directed":false,
      "length":0.0045902,
      "support":0.0,
      "removed":false,
      "sequences":[
        "ID_CEC-22-8115|ST_1|CODE_09014|SX_M|RISK_3|AGE_34|SES_2|SCO_3|CD4_2|DRUG_1|MET_NA|APP_0|RES_1|REC_0|VEN_0|CL_445|NAT_mex|2022-06-29",
        "ID_CEC-22-8878|ST_1|CODE_09015|SX_M|RISK_3|AGE_54|SES_1|SCO_3|CD4_1|DRUG_1|MET_NA|APP_1|RES_1|REC_0|VEN_0|CL_445|NAT_mex|2022-09-05"
      ],
      "attributes":[
        "BULK"
      ]
    },
    {
      "source":1258,
      "target":1259,
      "directed":false,
      "length":0.00779592,
      "support":0.0,
      "removed":false,
      "sequences":[
        "ID_CEC-22-8116|ST_2|CODE_15053|SX_M|RISK_3|AGE_36|SES_1|SCO_3|CD4_2|DRUG_1|MET_NA|APP_0|RES_1|REC_0|VEN_1|CL_445|NAT_mex|2022-06-29",
        "ID_CEC-22-8878|ST_1|CODE_09015|SX_M|RISK_3|AGE_54|SES_1|SCO_3|CD4_1|DRUG_1|MET_NA|APP_1|RES_1|REC_0|VEN_0|CL_445|NAT_mex|2022-09-05"
      ],
      "attributes":[
        "BULK"
      ]
    },
    {
      "source":3352,
      "target":3353,
      "directed":false,
      "length":0.00984504,
      "support":0.0,
      "removed":false,
      "sequences":[
        "ID_CEC-22-8120|ST_2|CODE_15033|SX_M|RISK_3|AGE_37|SES_1|SCO_3|CD4_2|DRUG_0|MET_NA|APP_0|RES_1|REC_0|VEN_0|CL_537|NAT_mex|2022-06-29",
        "ID_CEC-22-8121|ST_2|CODE_15033|SX_M|RISK_3|AGE_23|SES_1|SCO_2|CD4_1|DRUG_1|MET_NA|APP_1|RES_1|REC_0|VEN_1|CL_537|NAT_mex|2022-06-29"
      ],
      "attributes":[
        "BULK"
      ]
    },
    {
      "source":1342,
      "target":1343,
      "directed":false,
      "length":0.00706879,
      "support":0.0,
      "removed":false,
      "sequences":[
        "ID_CEC-22-8122|ST_2|CODE_15036|SX_M|RISK_3|AGE_21|SES_2|SCO_2|CD4_2|DRUG_1|MET_NA|APP_1|RES_1|REC_0|VEN_0|CL_690|NAT_mex|2022-06-29",
        "ID_CEC-22-8691|ST_1|CODE_09006|SX_M|RISK_3|AGE_29|SES_2|SCO_3|CD4_1|DRUG_0|MET_NA|APP_0|RES_1|REC_0|VEN_0|CL_690|NAT_mex|2022-08-22"
      ],
      "attributes":[
        "BULK"
      ]
    },
    {
      "source":2315,
      "target":2316,
      "directed":false,
      "length":0.00211675,
      "support":0.0,
      "removed":false,
      "sequences":[
        "ID_CEC-22-8130|ST_1|CODE_09016|SX_M|RISK_3|AGE_29|SES_2|SCO_3|CD4_2|DRUG_1|MET_NA|APP_0|RES_1|REC_0|VEN_1|CL_1148|NAT_mex|2022-06-30",
        "ID_CEC-22-9400|ST_2|CODE_15033|SX_M|RISK_3|AGE_21|SES_1|SCO_2|CD4_3|DRUG_1|MET_NA|APP_1|RES_1|REC_0|VEN_1|CL_1148|NAT_mex|2022-10-24"
      ],
      "attributes":[
        "BULK"
      ]
    },
    {
      "source":2356,
      "target":2358,
      "directed":false,
      "length":0.0099481,
      "support":0.0,
      "removed":false,
      "sequences":[
        "ID_CEC-22-8141|ST_1|CODE_09005|SX_M|RISK_3|AGE_61|SES_2|SCO_3|CD4_2|DRUG_0|MET_NA|APP_1|RES_1|REC_0|VEN_1|CL_1220|NAT_mex|2022-06-30",
        "ID_CEC-22-9533|ST_2|CODE_15104|SX_M|RISK_NA|AGE_67|SES_NA|SCO_NA|CD4_1|DRUG_NA|MET_NA|APP_NA|RES_1|REC_0|VEN_NA|CL_1220|NAT_NA|2022-11-08"
      ],
      "attributes":[
        "BULK"
      ]
    },
    {
      "source":313,
      "target":314,
      "directed":false,
      "length":0.00388064,
      "support":0.0,
      "removed":false,
      "sequences":[
        "ID_CEC-22-8162|ST_1|CODE_09008|SX_M|RISK_3|AGE_21|SES_1|SCO_2|CD4_2|DRUG_1|MET_NA|APP_1|RES_1|REC_0|VEN_0|CL_388|NAT_mex|2022-07-01",
        "ID_CEC-22-9446|ST_1|CODE_09012|SX_M|RISK_3|AGE_18|SES_2|SCO_2|CD4_1|DRUG_1|MET_NA|APP_0|RES_1|REC_0|VEN_0|CL_388|NAT_mex|2022-10-28"
      ],
      "attributes":[
        "BULK"
      ]
    },
    {
      "source":263,
      "target":265,
      "directed":false,
      "length":0.00672393,
      "support":0.0,
      "removed":false,
      "sequences":[
        "ID_CEC-22-8167|ST_1|CODE_09011|SX_M|RISK_3|AGE_18|SES_2|SCO_2|CD4_2|DRUG_1|MET_NA|APP_0|RES_1|REC_0|VEN_0|CL_172|NAT_mex|2022-07-04",
        "ID_CEC-22-8287|ST_1|CODE_09011|SX_M|RISK_3|AGE_24|SES_2|SCO_2|CD4_2|DRUG_1|MET_NA|APP_0|RES_1|REC_0|VEN_0|CL_172|NAT_mex|2022-07-12"
      ],
      "attributes":[
        "BULK"
      ]
    },
    {
      "source":263,
      "target":266,
      "directed":false,
      "length":0.0102886,
      "support":0.0,
      "removed":false,
      "sequences":[
        "ID_CEC-22-8167|ST_1|CODE_09011|SX_M|RISK_3|AGE_18|SES_2|SCO_2|CD4_2|DRUG_1|MET_NA|APP_0|RES_1|REC_0|VEN_0|CL_172|NAT_mex|2022-07-04",
        "ID_CEC-22-8932|ST_1|CODE_09007|SX_M|RISK_3|AGE_21|SES_2|SCO_2|CD4_2|DRUG_1|MET_NA|APP_1|RES_1|REC_0|VEN_1|CL_172|NAT_mex|2022-09-08"
      ],
      "attributes":[
        "BULK"
      ]
    },
    {
      "source":2359,
      "target":2360,
      "directed":false,
      "length":0.00211614,
      "support":0.0,
      "removed":false,
      "sequences":[
        "ID_CEC-22-8168|ST_1|CODE_09007|SX_M|RISK_3|AGE_36|SES_1|SCO_2|CD4_2|DRUG_1|MET_NA|APP_1|RES_1|REC_0|VEN_1|CL_533|NAT_mex|2022-07-04",
        "ID_CEC-22-8245|ST_1|CODE_09007|SX_M|RISK_2|AGE_22|SES_NA|SCO_2|CD4_2|DRUG_0|MET_NA|APP_1|RES_1|REC_0|VEN_1|CL_533|NAT_mex|2022-07-07"
      ],
      "attributes":[
        "BULK"
      ]
    },
    {
      "source":2359,
      "target":2361,
      "directed":false,
      "length":0.00423815,
      "support":0.0,
      "removed":false,
      "sequences":[
        "ID_CEC-22-8168|ST_1|CODE_09007|SX_M|RISK_3|AGE_36|SES_1|SCO_2|CD4_2|DRUG_1|MET_NA|APP_1|RES_1|REC_0|VEN_1|CL_533|NAT_mex|2022-07-04",
        "ID_CEC-22-8559|ST_1|CODE_09007|SX_F|RISK_1|AGE_39|SES_1|SCO_2|CD4_3|DRUG_0|MET_NA|APP_0|RES_1|REC_0|VEN_1|CL_533|NAT_mex|2022-08-10"
      ],
      "attributes":[
        "BULK"
      ]
    },
    {
      "source":460,
      "target":461,
      "directed":false,
      "length":0.00743033,
      "support":0.0,
      "removed":false,
      "sequences":[
        "ID_CEC-22-8170|ST_1|CODE_09015|SX_FT|RISK_4|AGE_24|SES_2|SCO_2|CD4_1|DRUG_1|MET_NA|APP_1|RES_1|REC_0|VEN_1|CL_48|NAT_mex|2022-07-04",
        "ID_CEC-22-8801|ST_1|CODE_09015|SX_M|RISK_3|AGE_20|SES_2|SCO_2|CD4_1|DRUG_1|MET_NA|APP_1|RES_1|REC_0|VEN_1|CL_48|NAT_mex|2022-08-30"
      ],
      "attributes":[
        "BULK"
      ]
    },
    {
      "source":460,
      "target":462,
      "directed":false,
      "length":0.0060066,
      "support":0.0,
      "removed":false,
      "sequences":[
        "ID_CEC-22-8170|ST_1|CODE_09015|SX_FT|RISK_4|AGE_24|SES_2|SCO_2|CD4_1|DRUG_1|MET_NA|APP_1|RES_1|REC_0|VEN_1|CL_48|NAT_mex|2022-07-04",
        "ID_CEC-22-8898|ST_1|CODE_09005|SX_FT|RISK_NA|AGE_28|SES_2|SCO_1|CD4_2|DRUG_1|MET_0|APP_1|RES_1|REC_1|VEN_1|CL_48|NAT_mex|2022-09-06"
      ],
      "attributes":[
        "BULK"
      ]
    },
    {
      "source":3354,
      "target":3355,
      "directed":false,
      "length":0.000351834,
      "support":0.0,
      "removed":false,
      "sequences":[
        "ID_CEC-22-8175|ST_2|CODE_15058|SX_M|RISK_NA|AGE_28|SES_NA|SCO_NA|CD4_1|DRUG_NA|MET_NA|APP_NA|RES_2|REC_0|VEN_NA|CL_1226|NAT_NA|2022-07-04",
        "ID_CEC-22-8366|ST_2|CODE_15058|SX_M|RISK_3|AGE_29|SES_1|SCO_3|CD4_1|DRUG_0|MET_NA|APP_0|RES_2|REC_0|VEN_0|CL_1226|NAT_mex|2022-07-19"
      ],
      "attributes":[
        "BULK"
      ]
    },
    {
      "source":22,
      "target":23,
      "directed":false,
      "length":0.00636574,
      "support":0.0,
      "removed":false,
      "sequences":[
        "ID_CEC-22-8178|ST_2|CODE_15057|SX_M|RISK_3|AGE_27|SES_2|SCO_3|CD4_1|DRUG_1|MET_NA|APP_0|RES_1|REC_0|VEN_0|CL_304|NAT_mex|2022-07-04",
        "ID_CEC-22-8228|ST_1|CODE_09015|SX_M|RISK_3|AGE_29|SES_1|SCO_3|CD4_3|DRUG_1|MET_NA|APP_0|RES_1|REC_0|VEN_0|CL_304|NAT_mex|2022-07-07"
      ],
      "attributes":[
        "BULK"
      ]
    },
    {
      "source":22,
      "target":24,
      "directed":false,
      "length":0.00886115,
      "support":0.0,
      "removed":false,
      "sequences":[
        "ID_CEC-22-8178|ST_2|CODE_15057|SX_M|RISK_3|AGE_27|SES_2|SCO_3|CD4_1|DRUG_1|MET_NA|APP_0|RES_1|REC_0|VEN_0|CL_304|NAT_mex|2022-07-04",
        "ID_CEC-22-8276|ST_1|CODE_09015|SX_M|RISK_NA|AGE_33|SES_NA|SCO_NA|CD4_2|DRUG_NA|MET_NA|APP_NA|RES_1|REC_0|VEN_NA|CL_304|NAT_NA|2022-07-12"
      ],
      "attributes":[
        "BULK"
      ]
    },
    {
      "source":22,
      "target":25,
      "directed":false,
      "length":0.00886118,
      "support":0.0,
      "removed":false,
      "sequences":[
        "ID_CEC-22-8178|ST_2|CODE_15057|SX_M|RISK_3|AGE_27|SES_2|SCO_3|CD4_1|DRUG_1|MET_NA|APP_0|RES_1|REC_0|VEN_0|CL_304|NAT_mex|2022-07-04",
        "ID_CEC-22-8566|ST_2|CODE_15033|SX_M|RISK_3|AGE_31|SES_2|SCO_3|CD4_2|DRUG_0|MET_NA|APP_1|RES_3|REC_1|VEN_0|CL_304|NAT_mex|2022-08-11"
      ],
      "attributes":[
        "BULK"
      ]
    },
    {
      "source":22,
      "target":26,
      "directed":false,
      "length":0.00923119,
      "support":0.0,
      "removed":false,
      "sequences":[
        "ID_CEC-22-8178|ST_2|CODE_15057|SX_M|RISK_3|AGE_27|SES_2|SCO_3|CD4_1|DRUG_1|MET_NA|APP_0|RES_1|REC_0|VEN_0|CL_304|NAT_mex|2022-07-04",
        "ID_CEC-22-9852|ST_2|CODE_15057|SX_M|RISK_3|AGE_31|SES_1|SCO_3|CD4_2|DRUG_1|MET_NA|APP_1|RES_1|REC_0|VEN_1|CL_304|NAT_mex|2022-12-13"
      ],
      "attributes":[
        "BULK"
      ]
    },
    {
      "source":1666,
      "target":1667,
      "directed":false,
      "length":0.0117355,
      "support":0.0,
      "removed":false,
      "sequences":[
        "ID_CEC-22-8185|ST_1|CODE_09014|SX_M|RISK_NA|AGE_33|SES_NA|SCO_NA|CD4_2|DRUG_NA|MET_NA|APP_NA|RES_2|REC_0|VEN_NA|CL_NA|NAT_NA|2022-07-04",
        "ID_CEC-22-9650|ST_1|CODE_09014|SX_M|RISK_3|AGE_33|SES_2|SCO_3|CD4_1|DRUG_1|MET_NA|APP_1|RES_1|REC_0|VEN_1|CL_1250|NAT_mex|2022-11-23"
      ],
      "attributes":[
        "BULK"
      ]
    },
    {
      "source":942,
      "target":943,
      "directed":false,
      "length":0.0124322,
      "support":0.0,
      "removed":false,
      "sequences":[
        "ID_CEC-22-8190|ST_1|CODE_09003|SX_M|RISK_3|AGE_22|SES_2|SCO_2|CD4_1|DRUG_0|MET_NA|APP_1|RES_1|REC_0|VEN_0|CL_442|NAT_mex|2022-07-05",
        "ID_CEC-22-8326|ST_1|CODE_09003|SX_M|RISK_3|AGE_23|SES_2|SCO_2|CD4_1|DRUG_1|MET_NA|APP_0|RES_1|REC_0|VEN_0|CL_442|NAT_mex|2022-07-15"
      ],
      "attributes":[
        "BULK"
      ]
    },
    {
      "source":1377,
      "target":1378,
      "directed":false,
      "length":0.011015,
      "support":0.0,
      "removed":false,
      "sequences":[
        "ID_CEC-22-8191|ST_2|CODE_15057|SX_M|RISK_3|AGE_25|SES_2|SCO_2|CD4_1|DRUG_0|MET_NA|APP_0|RES_1|REC_0|VEN_0|CL_525|NAT_mex|2022-07-05",
        "ID_CEC-22-8420|ST_1|CODE_09013|SX_M|RISK_3|AGE_35|SES_2|SCO_3|CD4_2|DRUG_1|MET_NA|APP_0|RES_1|REC_0|VEN_NA|CL_525|NAT_mex|2022-08-01"
      ],
      "attributes":[
        "BULK"
      ]
    },
    {
      "source":1377,
      "target":1379,
      "directed":false,
      "length":0.00282258,
      "support":0.0,
      "removed":false,
      "sequences":[
        "ID_CEC-22-8191|ST_2|CODE_15057|SX_M|RISK_3|AGE_25|SES_2|SCO_2|CD4_1|DRUG_0|MET_NA|APP_0|RES_1|REC_0|VEN_0|CL_525|NAT_mex|2022-07-05",
        "ID_CEC-22-8737|ST_2|CODE_15104|SX_M|RISK_3|AGE_23|SES_1|SCO_2|CD4_2|DRUG_0|MET_NA|APP_1|RES_1|REC_0|VEN_1|CL_525|NAT_mex|2022-08-24"
      ],
      "attributes":[
        "BULK"
      ]
    },
    {
      "source":1236,
      "target":1237,
      "directed":false,
      "length":0.0138776,
      "support":0.0,
      "removed":false,
      "sequences":[
        "ID_CEC-22-8197|ST_1|CODE_09014|SX_M|RISK_NA|AGE_59|SES_NA|SCO_NA|CD4_1|DRUG_NA|MET_NA|APP_NA|RES_1|REC_0|VEN_NA|CL_26|NAT_NA|2022-07-05",
        "ID_CEC-22-8522|ST_1|CODE_09015|SX_M|RISK_3|AGE_30|SES_1|SCO_2|CD4_2|DRUG_1|MET_NA|APP_1|RES_1|REC_0|VEN_1|CL_26|NAT_mex|2022-08-08"
      ],
      "attributes":[
        "BULK"
      ]
    },
    {
      "source":3356,
      "target":3357,
      "directed":false,
      "length":0.00352737,
      "support":0.0,
      "removed":false,
      "sequences":[
        "ID_CEC-22-8207|ST_1|CODE_09011|SX_M|RISK_3|AGE_33|SES_1|SCO_2|CD4_1|DRUG_1|MET_NA|APP_1|RES_1|REC_0|VEN_0|CL_1228|NAT_mex|2022-07-05",
        "ID_CEC-22-9158|ST_1|CODE_09006|SX_M|RISK_3|AGE_43|SES_2|SCO_3|CD4_2|DRUG_1|MET_NA|APP_0|RES_1|REC_0|VEN_0|CL_1228|NAT_mex|2022-09-30"
      ],
      "attributes":[
        "BULK"
      ]
    },
    {
      "source":783,
      "target":779,
      "directed":false,
      "length":0.00353214,
      "support":0.0,
      "removed":false,
      "sequences":[
        "ID_CEC-22-8219|ST_1|CODE_09015|SX_M|RISK_3|AGE_26|SES_2|SCO_2|CD4_1|DRUG_1|MET_NA|APP_1|RES_1|REC_0|VEN_1|CL_164|NAT_mex|2022-07-06",
        "ID_CEC-22-9244|ST_1|CODE_09015|SX_M|RISK_3|AGE_27|SES_2|SCO_1|CD4_2|DRUG_0|MET_NA|APP_1|RES_1|REC_0|VEN_0|CL_164|NAT_mex|2022-10-07"
      ],
      "attributes":[
        "BULK"
      ]
    },
    {
      "source":216,
      "target":217,
      "directed":false,
      "length":0.00922096,
      "support":0.0,
      "removed":false,
      "sequences":[
        "ID_CEC-22-8221|ST_2|CODE_15099|SX_M|RISK_3|AGE_24|SES_2|SCO_2|CD4_2|DRUG_1|MET_NA|APP_1|RES_1|REC_0|VEN_0|CL_23|NAT_mex|2022-07-06",
        "ID_CEC-22-9411|ST_2|CODE_15093|SX_M|RISK_3|AGE_19|SES_1|SCO_2|CD4_1|DRUG_0|MET_NA|APP_0|RES_1|REC_0|VEN_0|CL_23|NAT_mex|2022-10-26"
      ],
      "attributes":[
        "BULK"
      ]
    },
    {
      "source":216,
      "target":218,
      "directed":false,
      "length":0.00635991,
      "support":0.0,
      "removed":false,
      "sequences":[
        "ID_CEC-22-8221|ST_2|CODE_15099|SX_M|RISK_3|AGE_24|SES_2|SCO_2|CD4_2|DRUG_1|MET_NA|APP_1|RES_1|REC_0|VEN_0|CL_23|NAT_mex|2022-07-06",
        "ID_CEC-22-9509|ST_2|CODE_15099|SX_M|RISK_3|AGE_18|SES_2|SCO_2|CD4_2|DRUG_1|MET_NA|APP_1|RES_1|REC_0|VEN_1|CL_23|NAT_mex|2022-11-07"
      ],
      "attributes":[
        "BULK"
      ]
    },
    {
      "source":23,
      "target":24,
      "directed":false,
      "length":0.00885736,
      "support":0.0,
      "removed":false,
      "sequences":[
        "ID_CEC-22-8228|ST_1|CODE_09015|SX_M|RISK_3|AGE_29|SES_1|SCO_3|CD4_3|DRUG_1|MET_NA|APP_0|RES_1|REC_0|VEN_0|CL_304|NAT_mex|2022-07-07",
        "ID_CEC-22-8276|ST_1|CODE_09015|SX_M|RISK_NA|AGE_33|SES_NA|SCO_NA|CD4_2|DRUG_NA|MET_NA|APP_NA|RES_1|REC_0|VEN_NA|CL_304|NAT_NA|2022-07-12"
      ],
      "attributes":[
        "BULK"
      ]
    },
    {
      "source":23,
      "target":25,
      "directed":false,
      "length":0.00957455,
      "support":0.0,
      "removed":false,
      "sequences":[
        "ID_CEC-22-8228|ST_1|CODE_09015|SX_M|RISK_3|AGE_29|SES_1|SCO_3|CD4_3|DRUG_1|MET_NA|APP_0|RES_1|REC_0|VEN_0|CL_304|NAT_mex|2022-07-07",
        "ID_CEC-22-8566|ST_2|CODE_15033|SX_M|RISK_3|AGE_31|SES_2|SCO_3|CD4_2|DRUG_0|MET_NA|APP_1|RES_3|REC_1|VEN_0|CL_304|NAT_mex|2022-08-11"
      ],
      "attributes":[
        "BULK"
      ]
    },
    {
      "source":23,
      "target":26,
      "directed":false,
      "length":0.00851508,
      "support":0.0,
      "removed":false,
      "sequences":[
        "ID_CEC-22-8228|ST_1|CODE_09015|SX_M|RISK_3|AGE_29|SES_1|SCO_3|CD4_3|DRUG_1|MET_NA|APP_0|RES_1|REC_0|VEN_0|CL_304|NAT_mex|2022-07-07",
        "ID_CEC-22-9852|ST_2|CODE_15057|SX_M|RISK_3|AGE_31|SES_1|SCO_3|CD4_2|DRUG_1|MET_NA|APP_1|RES_1|REC_0|VEN_1|CL_304|NAT_mex|2022-12-13"
      ],
      "attributes":[
        "BULK"
      ]
    },
    {
      "source":3358,
      "target":3359,
      "directed":false,
      "length":0.00459252,
      "support":0.0,
      "removed":false,
      "sequences":[
        "ID_CEC-22-8231|ST_1|CODE_09012|SX_M|RISK_3|AGE_30|SES_1|SCO_2|CD4_2|DRUG_1|MET_NA|APP_1|RES_2|REC_0|VEN_0|CL_1229|NAT_mex|2022-07-07",
        "ID_CEC-22-9103|ST_2|CODE_15057|SX_M|RISK_3|AGE_20|SES_2|SCO_2|CD4_1|DRUG_1|MET_NA|APP_0|RES_1|REC_0|VEN_0|CL_1229|NAT_mex|2022-09-27"
      ],
      "attributes":[
        "BULK"
      ]
    },
    {
      "source":2192,
      "target":2193,
      "directed":false,
      "length":0.00459797,
      "support":0.0,
      "removed":false,
      "sequences":[
        "ID_CEC-22-8244|ST_1|CODE_09007|SX_M|RISK_3|AGE_31|SES_2|SCO_2|CD4_2|DRUG_1|MET_NA|APP_0|RES_1|REC_1|VEN_0|CL_1023|NAT_mex|2022-07-07",
        "ID_CEC-22-9356|ST_1|CODE_09006|SX_M|RISK_3|AGE_28|SES_1|SCO_3|CD4_2|DRUG_0|MET_NA|APP_0|RES_1|REC_1|VEN_0|CL_1023|NAT_mex|2022-10-20"
      ],
      "attributes":[
        "BULK"
      ]
    },
    {
      "source":2360,
      "target":2361,
      "directed":false,
      "length":0.00176419,
      "support":0.0,
      "removed":false,
      "sequences":[
        "ID_CEC-22-8245|ST_1|CODE_09007|SX_M|RISK_2|AGE_22|SES_NA|SCO_2|CD4_2|DRUG_0|MET_NA|APP_1|RES_1|REC_0|VEN_1|CL_533|NAT_mex|2022-07-07",
        "ID_CEC-22-8559|ST_1|CODE_09007|SX_F|RISK_1|AGE_39|SES_1|SCO_2|CD4_3|DRUG_0|MET_NA|APP_0|RES_1|REC_0|VEN_1|CL_533|NAT_mex|2022-08-10"
      ],
      "attributes":[
        "BULK"
      ]
    },
    {
      "source":2348,
      "target":2349,
      "directed":false,
      "length":0.00247133,
      "support":0.0,
      "removed":false,
      "sequences":[
        "ID_CEC-22-8247|ST_1|CODE_09009|SX_M|RISK_3|AGE_20|SES_2|SCO_3|CD4_1|DRUG_0|MET_NA|APP_0|RES_1|REC_0|VEN_0|CL_106|NAT_mex|2022-07-08",
        "ID_CEC-22-9442|ST_1|CODE_09009|SX_M|RISK_3|AGE_19|SES_2|SCO_2|CD4_1|DRUG_0|MET_NA|APP_1|RES_1|REC_0|VEN_0|CL_106|NAT_mex|2022-10-28"
      ],
      "attributes":[
        "BULK"
      ]
    },
    {
      "source":2259,
      "target":2257,
      "directed":false,
      "length":0.00423437,
      "support":0.0,
      "removed":false,
      "sequences":[
        "ID_CEC-22-8260|ST_2|CODE_15033|SX_M|RISK_3|AGE_32|SES_1|SCO_2|CD4_1|DRUG_0|MET_NA|APP_1|RES_1|REC_0|VEN_0|CL_668|NAT_mex|2022-07-08",
        "ID_CEC-22-9162|ST_1|CODE_09007|SX_M|RISK_NA|AGE_24|SES_NA|SCO_NA|CD4_1|DRUG_NA|MET_NA|APP_NA|RES_1|REC_0|VEN_NA|CL_668|NAT_NA|2022-09-30"
      ],
      "attributes":[
        "BULK"
      ]
    },
    {
      "source":24,
      "target":25,
      "directed":false,
      "length":0.00886178,
      "support":0.0,
      "removed":false,
      "sequences":[
        "ID_CEC-22-8276|ST_1|CODE_09015|SX_M|RISK_NA|AGE_33|SES_NA|SCO_NA|CD4_2|DRUG_NA|MET_NA|APP_NA|RES_1|REC_0|VEN_NA|CL_304|NAT_NA|2022-07-12",
        "ID_CEC-22-8566|ST_2|CODE_15033|SX_M|RISK_3|AGE_31|SES_2|SCO_3|CD4_2|DRUG_0|MET_NA|APP_1|RES_3|REC_1|VEN_0|CL_304|NAT_mex|2022-08-11"
      ],
      "attributes":[
        "BULK"
      ]
    },
    {
      "source":24,
      "target":26,
      "directed":false,
      "length":0.00923128,
      "support":0.0,
      "removed":false,
      "sequences":[
        "ID_CEC-22-8276|ST_1|CODE_09015|SX_M|RISK_NA|AGE_33|SES_NA|SCO_NA|CD4_2|DRUG_NA|MET_NA|APP_NA|RES_1|REC_0|VEN_NA|CL_304|NAT_NA|2022-07-12",
        "ID_CEC-22-9852|ST_2|CODE_15057|SX_M|RISK_3|AGE_31|SES_1|SCO_3|CD4_2|DRUG_1|MET_NA|APP_1|RES_1|REC_0|VEN_1|CL_304|NAT_mex|2022-12-13"
      ],
      "attributes":[
        "BULK"
      ]
    },
    {
      "source":3360,
      "target":3361,
      "directed":false,
      "length":0.0,
      "support":0.0,
      "removed":false,
      "sequences":[
        "ID_CEC-22-8277|ST_1|CODE_09007|SX_M|RISK_3|AGE_24|SES_2|SCO_3|CD4_1|DRUG_0|MET_NA|APP_1|RES_1|REC_0|VEN_1|CL_1230|NAT_mex|2022-07-12",
        "ID_CEC-22-8630|ST_1|CODE_09016|SX_M|RISK_NA|AGE_30|SES_2|SCO_2|CD4_2|DRUG_NA|MET_NA|APP_NA|RES_1|REC_0|VEN_NA|CL_1230|NAT_mex|2022-08-16"
      ],
      "attributes":[
        "BULK"
      ]
    },
    {
      "source":265,
      "target":266,
      "directed":false,
      "length":0.0106416,
      "support":0.0,
      "removed":false,
      "sequences":[
        "ID_CEC-22-8287|ST_1|CODE_09011|SX_M|RISK_3|AGE_24|SES_2|SCO_2|CD4_2|DRUG_1|MET_NA|APP_0|RES_1|REC_0|VEN_0|CL_172|NAT_mex|2022-07-12",
        "ID_CEC-22-8932|ST_1|CODE_09007|SX_M|RISK_3|AGE_21|SES_2|SCO_2|CD4_2|DRUG_1|MET_NA|APP_1|RES_1|REC_0|VEN_1|CL_172|NAT_mex|2022-09-08"
      ],
      "attributes":[
        "BULK"
      ]
    },
    {
      "source":3362,
      "target":3363,
      "directed":false,
      "length":0.00247147,
      "support":0.0,
      "removed":false,
      "sequences":[
        "ID_CEC-22-8288|ST_1|CODE_09007|SX_M|RISK_3|AGE_26|SES_1|SCO_3|CD4_2|DRUG_1|MET_NA|APP_1|RES_5|REC_0|VEN_1|CL_513|NAT_mex|2022-07-12",
        "ID_CEC-22-8816|ST_1|CODE_09002|SX_M|RISK_3|AGE_22|SES_1|SCO_2|CD4_3|DRUG_0|MET_NA|APP_1|RES_5|REC_0|VEN_0|CL_513|NAT_mex|2022-09-01"
      ],
      "attributes":[
        "BULK"
      ]
    },
    {
      "source":443,
      "target":435,
      "directed":false,
      "length":0.00530241,
      "support":0.0,
      "removed":false,
      "sequences":[
        "ID_CEC-22-8295|ST_1|CODE_09003|SX_M|RISK_3|AGE_28|SES_2|SCO_2|CD4_2|DRUG_1|MET_NA|APP_1|RES_1|REC_0|VEN_1|CL_395|NAT_mex|2022-07-13",
        "ID_CEC-22-8582|ST_1|CODE_09003|SX_M|RISK_3|AGE_46|SES_2|SCO_3|CD4_2|DRUG_0|MET_NA|APP_0|RES_1|REC_0|VEN_0|CL_395|NAT_mex|2022-08-11"
      ],
      "attributes":[
        "BULK"
      ]
    },
    {
      "source":1670,
      "target":1671,
      "directed":false,
      "length":0.0101135,
      "support":0.0,
      "removed":false,
      "sequences":[
        "ID_CEC-22-8300|ST_1|CODE_09003|SX_M|RISK_3|AGE_38|SES_1|SCO_3|CD4_2|DRUG_1|MET_NA|APP_0|RES_1|REC_0|VEN_0|CL_375|NAT_mex|2022-07-14",
        "ID_CEC-22-8301|ST_1|CODE_09014|SX_M|RISK_3|AGE_33|SES_1|SCO_3|CD4_2|DRUG_1|MET_NA|APP_1|RES_1|REC_0|VEN_0|CL_375|NAT_mex|2022-07-14"
      ],
      "attributes":[
        "BULK"
      ]
    },
    {
      "source":2291,
      "target":2292,
      "directed":false,
      "length":0.0102915,
      "support":0.0,
      "removed":false,
      "sequences":[
        "ID_CEC-22-8319|ST_2|CODE_15039|SX_M|RISK_3|AGE_46|SES_2|SCO_2|CD4_2|DRUG_0|MET_NA|APP_0|RES_1|REC_0|VEN_1|CL_NA|NAT_mex|2022-07-14",
        "ID_CEC-22-9059|ST_1|CODE_09007|SX_M|RISK_3|AGE_20|SES_2|SCO_2|CD4_2|DRUG_1|MET_NA|APP_1|RES_1|REC_0|VEN_1|CL_1114|NAT_mex|2022-09-23"
      ],
      "attributes":[
        "BULK"
      ]
    },
    {
      "source":1743,
      "target":1742,
      "directed":false,
      "length":0.00886409,
      "support":0.0,
      "removed":false,
      "sequences":[
        "ID_CEC-22-8329|ST_1|CODE_09007|SX_M|RISK_3|AGE_36|SES_2|SCO_3|CD4_1|DRUG_1|MET_NA|APP_0|RES_2|REC_0|VEN_0|CL_666|NAT_mex|2022-07-15",
        "ID_CEC-22-9548|ST_1|CODE_07106|SX_M|RISK_3|AGE_31|SES_2|SCO_3|CD4_1|DRUG_1|MET_NA|APP_1|RES_6|REC_0|VEN_1|CL_666|NAT_mex|2022-11-09"
      ],
      "attributes":[
        "BULK"
      ]
    },
    {
      "source":495,
      "target":496,
      "directed":false,
      "length":0.00780612,
      "support":0.0,
      "removed":false,
      "sequences":[
        "ID_CEC-22-8330|ST_1|CODE_09010|SX_M|RISK_3|AGE_27|SES_1|SCO_2|CD4_2|DRUG_1|MET_NA|APP_1|RES_1|REC_0|VEN_1|CL_392|NAT_mex|2022-07-15",
        "ID_CEC-22-8841|ST_1|CODE_09016|SX_M|RISK_3|AGE_43|SES_2|SCO_3|CD4_2|DRUG_1|MET_NA|APP_1|RES_1|REC_1|VEN_0|CL_392|NAT_mex|2022-08-31"
      ],
      "attributes":[
        "BULK"
      ]
    },
    {
      "source":495,
      "target":497,
      "directed":false,
      "length":0.0031787,
      "support":0.0,
      "removed":false,
      "sequences":[
        "ID_CEC-22-8330|ST_1|CODE_09010|SX_M|RISK_3|AGE_27|SES_1|SCO_2|CD4_2|DRUG_1|MET_NA|APP_1|RES_1|REC_0|VEN_1|CL_392|NAT_mex|2022-07-15",
        "ID_CEC-22-9124|ST_1|CODE_09010|SX_M|RISK_3|AGE_22|SES_2|SCO_3|CD4_1|DRUG_1|MET_NA|APP_1|RES_1|REC_0|VEN_0|CL_392|NAT_mex|2022-09-28"
      ],
      "attributes":[
        "BULK"
      ]
    },
    {
      "source":495,
      "target":498,
      "directed":false,
      "length":0.00922951,
      "support":0.0,
      "removed":false,
      "sequences":[
        "ID_CEC-22-8330|ST_1|CODE_09010|SX_M|RISK_3|AGE_27|SES_1|SCO_2|CD4_2|DRUG_1|MET_NA|APP_1|RES_1|REC_0|VEN_1|CL_392|NAT_mex|2022-07-15",
        "ID_CEC-22-9221|ST_1|CODE_09010|SX_M|RISK_3|AGE_43|SES_2|SCO_2|CD4_1|DRUG_0|MET_NA|APP_1|RES_1|REC_0|VEN_0|CL_392|NAT_mex|2022-10-06"
      ],
      "attributes":[
        "BULK"
      ]
    },
    {
      "source":1705,
      "target":1706,
      "directed":false,
      "length":0.0,
      "support":0.0,
      "removed":false,
      "sequences":[
        "ID_CEC-22-8331|ST_2|CODE_15025|SX_M|RISK_3|AGE_22|SES_2|SCO_2|CD4_2|DRUG_0|MET_NA|APP_0|RES_1|REC_0|VEN_0|CL_117|NAT_mex|2022-07-15",
        "ID_CEC-22-8332|ST_2|CODE_15025|SX_M|RISK_3|AGE_19|SES_2|SCO_2|CD4_1|DRUG_1|MET_NA|APP_0|RES_1|REC_0|VEN_0|CL_117|NAT_mex|2022-07-15"
      ],
      "attributes":[
        "BULK"
      ]
    },
    {
      "source":1705,
      "target":1707,
      "directed":false,
      "length":0.00176094,
      "support":0.0,
      "removed":false,
      "sequences":[
        "ID_CEC-22-8331|ST_2|CODE_15025|SX_M|RISK_3|AGE_22|SES_2|SCO_2|CD4_2|DRUG_0|MET_NA|APP_0|RES_1|REC_0|VEN_0|CL_117|NAT_mex|2022-07-15",
        "ID_CEC-22-9378|ST_1|CODE_09006|SX_M|RISK_3|AGE_22|SES_2|SCO_3|CD4_1|DRUG_0|MET_NA|APP_1|RES_1|REC_0|VEN_0|CL_117|NAT_mex|2022-10-21"
      ],
      "attributes":[
        "BULK"
      ]
    },
    {
      "source":1706,
      "target":1707,
      "directed":false,
      "length":0.000703786,
      "support":0.0,
      "removed":false,
      "sequences":[
        "ID_CEC-22-8332|ST_2|CODE_15025|SX_M|RISK_3|AGE_19|SES_2|SCO_2|CD4_1|DRUG_1|MET_NA|APP_0|RES_1|REC_0|VEN_0|CL_117|NAT_mex|2022-07-15",
        "ID_CEC-22-9378|ST_1|CODE_09006|SX_M|RISK_3|AGE_22|SES_2|SCO_3|CD4_1|DRUG_0|MET_NA|APP_1|RES_1|REC_0|VEN_0|CL_117|NAT_mex|2022-10-21"
      ],
      "attributes":[
        "BULK"
      ]
    },
    {
      "source":1731,
      "target":1730,
      "directed":false,
      "length":0.0122672,
      "support":0.0,
      "removed":false,
      "sequences":[
        "ID_CEC-22-8341|ST_1|CODE_09006|SX_M|RISK_2|AGE_37|SES_1|SCO_2|CD4_1|DRUG_1|MET_NA|APP_0|RES_5|REC_0|VEN_0|CL_516|NAT_mex|2022-07-18",
        "ID_CEC-22-8668|ST_2|CODE_15057|SX_M|RISK_3|AGE_31|SES_2|SCO_3|CD4_2|DRUG_1|MET_NA|APP_1|RES_5|REC_0|VEN_0|CL_516|NAT_mex|2022-08-18"
      ],
      "attributes":[
        "BULK"
      ]
    },
    {
      "source":1802,
      "target":1803,
      "directed":false,
      "length":0.000703782,
      "support":0.0,
      "removed":false,
      "sequences":[
        "ID_CEC-22-8355|ST_1|CODE_09005|SX_M|RISK_3|AGE_31|SES_2|SCO_2|CD4_2|DRUG_0|MET_NA|APP_1|RES_2|REC_0|VEN_0|CL_532|NAT_mex|2022-07-18",
        "ID_CEC-22-8418|ST_1|CODE_09007|SX_M|RISK_NA|AGE_41|SES_1|SCO_3|CD4_1|DRUG_NA|MET_NA|APP_1|RES_2|REC_0|VEN_0|CL_532|NAT_mex|2022-07-21"
      ],
      "attributes":[
        "BULK"
      ]
    },
    {
      "source":1802,
      "target":1800,
      "directed":false,
      "length":0.000703781,
      "support":0.0,
      "removed":false,
      "sequences":[
        "ID_CEC-22-8355|ST_1|CODE_09005|SX_M|RISK_3|AGE_31|SES_2|SCO_2|CD4_2|DRUG_0|MET_NA|APP_1|RES_2|REC_0|VEN_0|CL_532|NAT_mex|2022-07-18",
        "ID_CEC-22-8724|ST_1|CODE_09013|SX_F|RISK_3|AGE_43|SES_NA|SCO_1|CD4_1|DRUG_1|MET_NA|APP_NA|RES_2|REC_0|VEN_NA|CL_532|NAT_mex|2022-08-22"
      ],
      "attributes":[
        "BULK"
      ]
    },
    {
      "source":484,
      "target":488,
      "directed":false,
      "length":0.0110158,
      "support":0.0,
      "removed":false,
      "sequences":[
        "ID_CEC-22-8360|ST_1|CODE_09010|SX_M|RISK_3|AGE_21|SES_1|SCO_2|CD4_2|DRUG_1|MET_1|APP_1|RES_1|REC_0|VEN_0|CL_390|NAT_mex|2022-07-19",
        "ID_CEC-22-9128|ST_1|CODE_09007|SX_M|RISK_3|AGE_22|SES_1|SCO_2|CD4_2|DRUG_1|MET_NA|APP_1|RES_1|REC_0|VEN_1|CL_390|NAT_mex|2022-09-28"
      ],
      "attributes":[
        "BULK"
      ]
    },
    {
      "source":923,
      "target":924,
      "directed":false,
      "length":0.0,
      "support":0.0,
      "removed":false,
      "sequences":[
        "ID_CEC-22-8387|ST_1|CODE_09015|SX_F|RISK_1|AGE_53|SES_1|SCO_2|CD4_2|DRUG_1|MET_NA|APP_0|RES_2|REC_0|VEN_0|CL_401|NAT_mex|2022-07-20",
        "ID_CEC-22-8782|ST_1|CODE_09014|SX_M|RISK_3|AGE_31|SES_2|SCO_3|CD4_1|DRUG_0|MET_NA|APP_0|RES_2|REC_0|VEN_0|CL_401|NAT_mex|2022-08-29"
      ],
      "attributes":[
        "BULK"
      ]
    },
    {
      "source":1853,
      "target":1854,
      "directed":false,
      "length":0.0,
      "support":0.0,
      "removed":false,
      "sequences":[
        "ID_CEC-22-8388|ST_1|CODE_09015|SX_M|RISK_2|AGE_49|SES_1|SCO_3|CD4_1|DRUG_1|MET_NA|APP_0|RES_1|REC_0|VEN_0|CL_712|NAT_mex|2022-07-20",
        "ID_CEC-22-8783|ST_1|CODE_09014|SX_M|RISK_3|AGE_26|SES_1|SCO_3|CD4_2|DRUG_0|MET_NA|APP_0|RES_1|REC_NA|VEN_0|CL_712|NAT_mex|2022-08-29"
      ],
      "attributes":[
        "BULK"
      ]
    },
    {
      "source":1066,
      "target":1067,
      "directed":false,
      "length":0.00105681,
      "support":0.0,
      "removed":false,
      "sequences":[
        "ID_CEC-22-8403|ST_2|CODE_15033|SX_M|RISK_NA|AGE_26|SES_NA|SCO_NA|CD4_1|DRUG_NA|MET_NA|APP_NA|RES_2|REC_0|VEN_NA|CL_429|NAT_NA|2022-07-21",
        "ID_CEC-22-9131|ST_1|CODE_09013|SX_M|RISK_NA|AGE_32|SES_NA|SCO_NA|CD4_2|DRUG_NA|MET_NA|APP_NA|RES_2|REC_1|VEN_NA|CL_429|NAT_NA|2022-09-28"
      ],
      "attributes":[
        "BULK"
      ]
    },
    {
      "source":1803,
      "target":1800,
      "directed":false,
      "length":0.0,
      "support":0.0,
      "removed":false,
      "sequences":[
        "ID_CEC-22-8418|ST_1|CODE_09007|SX_M|RISK_NA|AGE_41|SES_1|SCO_3|CD4_1|DRUG_NA|MET_NA|APP_1|RES_2|REC_0|VEN_0|CL_532|NAT_mex|2022-07-21",
        "ID_CEC-22-8724|ST_1|CODE_09013|SX_F|RISK_3|AGE_43|SES_NA|SCO_1|CD4_1|DRUG_1|MET_NA|APP_NA|RES_2|REC_0|VEN_NA|CL_532|NAT_mex|2022-08-22"
      ],
      "attributes":[
        "BULK"
      ]
    },
    {
      "source":1378,
      "target":1379,
      "directed":false,
      "length":0.00850059,
      "support":0.0,
      "removed":false,
      "sequences":[
        "ID_CEC-22-8420|ST_1|CODE_09013|SX_M|RISK_3|AGE_35|SES_2|SCO_3|CD4_2|DRUG_1|MET_NA|APP_0|RES_1|REC_0|VEN_NA|CL_525|NAT_mex|2022-08-01",
        "ID_CEC-22-8737|ST_2|CODE_15104|SX_M|RISK_3|AGE_23|SES_1|SCO_2|CD4_2|DRUG_0|MET_NA|APP_1|RES_1|REC_0|VEN_1|CL_525|NAT_mex|2022-08-24"
      ],
      "attributes":[
        "BULK"
      ]
    },
    {
      "source":1072,
      "target":1073,
      "directed":false,
      "length":0.0117347,
      "support":0.0,
      "removed":false,
      "sequences":[
        "ID_CEC-22-8427|ST_1|CODE_09007|SX_M|RISK_3|AGE_24|SES_1|SCO_2|CD4_2|DRUG_1|MET_NA|APP_1|RES_1|REC_0|VEN_1|CL_403|NAT_mex|2022-08-01",
        "ID_CEC-22-9278|ST_2|CODE_15013|SX_M|RISK_3|AGE_20|SES_2|SCO_2|CD4_1|DRUG_0|MET_NA|APP_0|RES_1|REC_0|VEN_0|CL_403|NAT_mex|2022-10-12"
      ],
      "attributes":[
        "BULK"
      ]
    },
    {
      "source":1072,
      "target":1074,
      "directed":false,
      "length":0.00673071,
      "support":0.0,
      "removed":false,
      "sequences":[
        "ID_CEC-22-8427|ST_1|CODE_09007|SX_M|RISK_3|AGE_24|SES_1|SCO_2|CD4_2|DRUG_1|MET_NA|APP_1|RES_1|REC_0|VEN_1|CL_403|NAT_mex|2022-08-01",
        "ID_CEC-22-9297|ST_1|CODE_09007|SX_M|RISK_3|AGE_28|SES_2|SCO_2|CD4_2|DRUG_1|MET_NA|APP_1|RES_1|REC_0|VEN_0|CL_403|NAT_mex|2022-10-13"
      ],
      "attributes":[
        "BULK"
      ]
    },
    {
      "source":3364,
      "target":3365,
      "directed":false,
      "length":0.000351832,
      "support":0.0,
      "removed":false,
      "sequences":[
        "ID_CEC-22-8432|ST_1|CODE_09016|SX_M|RISK_3|AGE_28|SES_2|SCO_3|CD4_2|DRUG_1|MET_NA|APP_1|RES_1|REC_0|VEN_1|CL_1232|NAT_mex|2022-08-01",
        "ID_CEC-22-8509|ST_1|CODE_09007|SX_M|RISK_3|AGE_27|SES_2|SCO_3|CD4_2|DRUG_1|MET_NA|APP_1|RES_1|REC_0|VEN_0|CL_1232|NAT_mex|2022-08-05"
      ],
      "attributes":[
        "BULK"
      ]
    },
    {
      "source":301,
      "target":302,
      "directed":false,
      "length":0.0135094,
      "support":0.0,
      "removed":false,
      "sequences":[
        "ID_CEC-22-8435|ST_2|CODE_15058|SX_M|RISK_3|AGE_21|SES_1|SCO_2|CD4_1|DRUG_1|MET_NA|APP_1|RES_1|REC_0|VEN_1|CL_97|NAT_mex|2022-08-01",
        "ID_CEC-22-9271|ST_1|CODE_09013|SX_M|RISK_3|AGE_20|SES_1|SCO_1|CD4_1|DRUG_1|MET_NA|APP_0|RES_1|REC_0|VEN_0|CL_97|NAT_mex|2022-10-12"
      ],
      "attributes":[
        "BULK"
      ]
    },
    {
      "source":3366,
      "target":3367,
      "directed":false,
      "length":0.00742869,
      "support":0.0,
      "removed":false,
      "sequences":[
        "ID_CEC-22-8436|ST_2|CODE_15057|SX_M|RISK_3|AGE_26|SES_2|SCO_2|CD4_1|DRUG_0|MET_NA|APP_1|RES_2|REC_0|VEN_0|CL_1233|NAT_mex|2022-08-01",
        "ID_CEC-22-8807|ST_1|CODE_09016|SX_M|RISK_3|AGE_26|SES_2|SCO_3|CD4_2|DRUG_1|MET_NA|APP_1|RES_2|REC_0|VEN_1|CL_1233|NAT_mex|2022-08-30"
      ],
      "attributes":[
        "BULK"
      ]
    },
    {
      "source":1117,
      "target":1118,
      "directed":false,
      "length":0.0124439,
      "support":0.0,
      "removed":false,
      "sequences":[
        "ID_CEC-22-8437|ST_2|CODE_15099|SX_M|RISK_NA|AGE_58|SES_NA|SCO_NA|CD4_1|DRUG_NA|MET_NA|APP_NA|RES_1|REC_0|VEN_NA|CL_152|NAT_NA|2022-08-01",
        "ID_CEC-22-9330|ST_2|CODE_15031|SX_M|RISK_3|AGE_20|SES_2|SCO_2|CD4_2|DRUG_1|MET_NA|APP_1|RES_1|REC_0|VEN_1|CL_152|NAT_mex|2022-10-18"
      ],
      "attributes":[
        "BULK"
      ]
    },
    {
      "source":1700,
      "target":1701,
      "directed":false,
      "length":0.00672357,
      "support":0.0,
      "removed":false,
      "sequences":[
        "ID_CEC-22-8449|ST_1|CODE_09015|SX_M|RISK_3|AGE_40|SES_1|SCO_2|CD4_1|DRUG_1|MET_NA|APP_1|RES_1|REC_0|VEN_0|CL_472|NAT_NA|2022-08-02",
        "ID_CEC-22-8472|ST_1|CODE_09006|SX_M|RISK_3|AGE_35|SES_1|SCO_3|CD4_2|DRUG_1|MET_NA|APP_1|RES_1|REC_0|VEN_0|CL_472|NAT_mex|2022-08-03"
      ],
      "attributes":[
        "BULK"
      ]
    },
    {
      "source":1700,
      "target":1702,
      "directed":false,
      "length":0.0106576,
      "support":0.0,
      "removed":false,
      "sequences":[
        "ID_CEC-22-8449|ST_1|CODE_09015|SX_M|RISK_3|AGE_40|SES_1|SCO_2|CD4_1|DRUG_1|MET_NA|APP_1|RES_1|REC_0|VEN_0|CL_472|NAT_NA|2022-08-02",
        "ID_CEC-22-9460|ST_1|CODE_09014|SX_M|RISK_2|AGE_37|SES_1|SCO_3|CD4_2|DRUG_1|MET_NA|APP_1|RES_1|REC_0|VEN_0|CL_472|NAT_mex|2022-11-03"
      ],
      "attributes":[
        "BULK"
      ]
    },
    {
      "source":1701,
      "target":1702,
      "directed":false,
      "length":0.00671821,
      "support":0.0,
      "removed":false,
      "sequences":[
        "ID_CEC-22-8472|ST_1|CODE_09006|SX_M|RISK_3|AGE_35|SES_1|SCO_3|CD4_2|DRUG_1|MET_NA|APP_1|RES_1|REC_0|VEN_0|CL_472|NAT_mex|2022-08-03",
        "ID_CEC-22-9460|ST_1|CODE_09014|SX_M|RISK_2|AGE_37|SES_1|SCO_3|CD4_2|DRUG_1|MET_NA|APP_1|RES_1|REC_0|VEN_0|CL_472|NAT_mex|2022-11-03"
      ],
      "attributes":[
        "BULK"
      ]
    },
    {
      "source":280,
      "target":281,
      "directed":false,
      "length":0.0117321,
      "support":0.0,
      "removed":false,
      "sequences":[
        "ID_CEC-22-8491|ST_2|CODE_15109|SX_M|RISK_3|AGE_26|SES_2|SCO_3|CD4_1|DRUG_1|MET_NA|APP_0|RES_1|REC_0|VEN_0|CL_214|NAT_mex|2022-08-04",
        "ID_CEC-22-9799|ST_2|CODE_15091|SX_M|RISK_3|AGE_22|SES_2|SCO_2|CD4_2|DRUG_1|MET_NA|APP_1|RES_1|REC_0|VEN_1|CL_214|NAT_mex|2022-12-07"
      ],
      "attributes":[
        "BULK"
      ]
    },
    {
      "source":2216,
      "target":2217,
      "directed":false,
      "length":0.00921504,
      "support":0.0,
      "removed":false,
      "sequences":[
        "ID_CEC-22-8496|ST_1|CODE_09007|SX_M|RISK_3|AGE_24|SES_2|SCO_2|CD4_2|DRUG_1|MET_NA|APP_1|RES_1|REC_0|VEN_0|CL_653|NAT_mex|2022-08-04",
        "ID_CEC-22-9763|ST_1|CODE_09010|SX_M|RISK_3|AGE_23|SES_2|SCO_3|CD4_2|DRUG_1|MET_NA|APP_1|RES_1|REC_0|VEN_1|CL_653|NAT_mex|2022-12-05"
      ],
      "attributes":[
        "BULK"
      ]
    },
    {
      "source":2222,
      "target":2223,
      "directed":false,
      "length":0.00246663,
      "support":0.0,
      "removed":false,
      "sequences":[
        "ID_CEC-22-8499|ST_1|CODE_09007|SX_M|RISK_3|AGE_38|SES_2|SCO_2|CD4_3|DRUG_1|MET_NA|APP_1|RES_1|REC_0|VEN_0|CL_655|NAT_mex|2022-08-04",
        "ID_CEC-22-9073|ST_1|CODE_09007|SX_M|RISK_3|AGE_24|SES_1|SCO_3|CD4_2|DRUG_1|MET_NA|APP_1|RES_1|REC_1|VEN_0|CL_655|NAT_mex|2022-09-26"
      ],
      "attributes":[
        "BULK"
      ]
    },
    {
      "source":1012,
      "target":1013,
      "directed":false,
      "length":0.00780695,
      "support":0.0,
      "removed":false,
      "sequences":[
        "ID_CEC-22-8502|ST_1|CODE_09010|SX_M|RISK_3|AGE_21|SES_1|SCO_1|CD4_2|DRUG_1|MET_NA|APP_0|RES_1|REC_0|VEN_0|CL_58|NAT_mex|2022-08-05",
        "ID_CEC-22-9001|ST_1|CODE_09012|SX_M|RISK_3|AGE_35|SES_2|SCO_3|CD4_1|DRUG_0|MET_NA|APP_1|RES_1|REC_0|VEN_1|CL_58|NAT_mex|2022-09-19"
      ],
      "attributes":[
        "BULK"
      ]
    },
    {
      "source":1012,
      "target":1014,
      "directed":false,
      "length":0.00211574,
      "support":0.0,
      "removed":false,
      "sequences":[
        "ID_CEC-22-8502|ST_1|CODE_09010|SX_M|RISK_3|AGE_21|SES_1|SCO_1|CD4_2|DRUG_1|MET_NA|APP_0|RES_1|REC_0|VEN_0|CL_58|NAT_mex|2022-08-05",
        "ID_CEC-22-9003|ST_1|CODE_09010|SX_M|RISK_3|AGE_27|SES_2|SCO_3|CD4_2|DRUG_1|MET_NA|APP_1|RES_1|REC_0|VEN_0|CL_58|NAT_mex|2022-09-19"
      ],
      "attributes":[
        "BULK"
      ]
    },
    {
      "source":1156,
      "target":1157,
      "directed":false,
      "length":0.00459459,
      "support":0.0,
      "removed":false,
      "sequences":[
        "ID_CEC-22-8506|ST_1|CODE_09016|SX_M|RISK_NA|AGE_33|SES_NA|SCO_NA|CD4_2|DRUG_NA|MET_NA|APP_NA|RES_5|REC_1|VEN_NA|CL_202|NAT_NA|2022-08-05",
        "ID_CEC-22-8628|ST_1|CODE_09016|SX_M|RISK_NA|AGE_25|SES_NA|SCO_NA|CD4_3|DRUG_NA|MET_NA|APP_NA|RES_5|REC_1|VEN_NA|CL_202|NAT_NA|2022-08-16"
      ],
      "attributes":[
        "BULK"
      ]
    },
    {
      "source":1156,
      "target":1158,
      "directed":false,
      "length":0.00743344,
      "support":0.0,
      "removed":false,
      "sequences":[
        "ID_CEC-22-8506|ST_1|CODE_09016|SX_M|RISK_NA|AGE_33|SES_NA|SCO_NA|CD4_2|DRUG_NA|MET_NA|APP_NA|RES_5|REC_1|VEN_NA|CL_202|NAT_NA|2022-08-05",
        "ID_CEC-22-9447|ST_1|CODE_09010|SX_M|RISK_3|AGE_19|SES_2|SCO_2|CD4_2|DRUG_1|MET_NA|APP_1|RES_1|REC_0|VEN_0|CL_202|NAT_mex|2022-10-28"
      ],
      "attributes":[
        "BULK"
      ]
    },
    {
      "source":1156,
      "target":1159,
      "directed":false,
      "length":0.00246854,
      "support":0.0,
      "removed":false,
      "sequences":[
        "ID_CEC-22-8506|ST_1|CODE_09016|SX_M|RISK_NA|AGE_33|SES_NA|SCO_NA|CD4_2|DRUG_NA|MET_NA|APP_NA|RES_5|REC_1|VEN_NA|CL_202|NAT_NA|2022-08-05",
        "ID_CEC-22-9551|ST_1|CODE_09015|SX_M|RISK_3|AGE_30|SES_2|SCO_3|CD4_3|DRUG_1|MET_1|APP_1|RES_1|REC_0|VEN_1|CL_202|NAT_mex|2022-11-10"
      ],
      "attributes":[
        "BULK"
      ]
    },
    {
      "source":1457,
      "target":1458,
      "directed":false,
      "length":0.00176089,
      "support":0.0,
      "removed":false,
      "sequences":[
        "ID_CEC-22-8507|ST_1|CODE_09005|SX_M|RISK_3|AGE_27|SES_1|SCO_3|CD4_2|DRUG_1|MET_NA|APP_1|RES_1|REC_0|VEN_0|CL_1249|NAT_mex|2022-08-05",
        "ID_CEC-22-9676|ST_2|CODE_15025|SX_M|RISK_NA|AGE_31|SES_NA|SCO_NA|CD4_1|DRUG_NA|MET_NA|APP_NA|RES_1|REC_0|VEN_NA|CL_1249|NAT_NA|2022-11-25"
      ],
      "attributes":[
        "BULK"
      ]
    },
    {
      "source":1457,
      "target":1459,
      "directed":false,
      "length":0.00317278,
      "support":0.0,
      "removed":false,
      "sequences":[
        "ID_CEC-22-8507|ST_1|CODE_09005|SX_M|RISK_3|AGE_27|SES_1|SCO_3|CD4_2|DRUG_1|MET_NA|APP_1|RES_1|REC_0|VEN_0|CL_1249|NAT_mex|2022-08-05",
        "ID_CEC-22-9765|ST_2|CODE_15033|SX_M|RISK_3|AGE_28|SES_2|SCO_3|CD4_2|DRUG_1|MET_NA|APP_0|RES_1|REC_0|VEN_0|CL_1249|NAT_mex|2022-12-05"
      ],
      "attributes":[
        "BULK"
      ]
    },
    {
      "source":1237,
      "target":1238,
      "directed":false,
      "length":0.00246699,
      "support":0.0,
      "removed":false,
      "sequences":[
        "ID_CEC-22-8522|ST_1|CODE_09015|SX_M|RISK_3|AGE_30|SES_1|SCO_2|CD4_2|DRUG_1|MET_NA|APP_1|RES_1|REC_0|VEN_1|CL_26|NAT_mex|2022-08-08",
        "ID_CEC-22-8567|ST_1|CODE_09015|SX_M|RISK_3|AGE_61|SES_1|SCO_2|CD4_1|DRUG_0|MET_NA|APP_0|RES_1|REC_0|VEN_0|CL_26|NAT_mex|2022-08-11"
      ],
      "attributes":[
        "BULK"
      ]
    },
    {
      "source":3368,
      "target":3369,
      "directed":false,
      "length":0.0139636,
      "support":0.0,
      "removed":false,
      "sequences":[
        "ID_CEC-22-8545|ST_1|CODE_09007|SX_M|RISK_2|AGE_36|SES_1|SCO_2|CD4_1|DRUG_0|MET_NA|APP_1|RES_1|REC_0|VEN_1|CL_NA|NAT_mex|2022-08-10",
        "ID_CEC-22-8583|ST_1|CODE_09003|SX_F|RISK_NA|AGE_49|SES_NA|SCO_NA|CD4_1|DRUG_NA|MET_NA|APP_NA|RES_1|REC_0|VEN_NA|CL_NA|NAT_NA|2022-08-12"
      ],
      "attributes":[
        "BULK"
      ]
    },
    {
      "source":1789,
      "target":1790,
      "directed":false,
      "length":0.00814167,
      "support":0.0,
      "removed":false,
      "sequences":[
        "ID_CEC-22-8549|ST_1|CODE_09010|SX_M|RISK_3|AGE_26|SES_2|SCO_2|CD4_2|DRUG_1|MET_NA|APP_1|RES_1|REC_0|VEN_0|CL_1211|NAT_mex|2022-08-10",
        "ID_CEC-22-9225|ST_1|CODE_09012|SX_M|RISK_3|AGE_25|SES_2|SCO_2|CD4_2|DRUG_1|MET_NA|APP_0|RES_1|REC_0|VEN_0|CL_1211|NAT_mex|2022-10-06"
      ],
      "attributes":[
        "BULK"
      ]
    },
    {
      "source":1789,
      "target":1791,
      "directed":false,
      "length":0.00885734,
      "support":0.0,
      "removed":false,
      "sequences":[
        "ID_CEC-22-8549|ST_1|CODE_09010|SX_M|RISK_3|AGE_26|SES_2|SCO_2|CD4_2|DRUG_1|MET_NA|APP_1|RES_1|REC_0|VEN_0|CL_1211|NAT_mex|2022-08-10",
        "ID_CEC-22-9226|ST_1|CODE_09012|SX_M|RISK_3|AGE_28|SES_2|SCO_3|CD4_2|DRUG_1|MET_NA|APP_0|RES_1|REC_0|VEN_0|CL_1211|NAT_mex|2022-10-06"
      ],
      "attributes":[
        "BULK"
      ]
    },
    {
      "source":2280,
      "target":2279,
      "directed":false,
      "length":0.0052988,
      "support":0.0,
      "removed":false,
      "sequences":[
        "ID_CEC-22-8553|ST_2|CODE_15104|SX_M|RISK_3|AGE_18|SES_1|SCO_2|CD4_1|DRUG_0|MET_NA|APP_NA|RES_1|REC_0|VEN_0|CL_1107|NAT_mex|2022-08-10",
        "ID_CEC-22-9227|ST_2|CODE_15104|SX_M|RISK_3|AGE_27|SES_2|SCO_2|CD4_1|DRUG_1|MET_NA|APP_0|RES_1|REC_0|VEN_0|CL_1107|NAT_mex|2022-10-06"
      ],
      "attributes":[
        "BULK"
      ]
    },
    {
      "source":25,
      "target":26,
      "directed":false,
      "length":0.00958729,
      "support":0.0,
      "removed":false,
      "sequences":[
        "ID_CEC-22-8566|ST_2|CODE_15033|SX_M|RISK_3|AGE_31|SES_2|SCO_3|CD4_2|DRUG_0|MET_NA|APP_1|RES_3|REC_1|VEN_0|CL_304|NAT_mex|2022-08-11",
        "ID_CEC-22-9852|ST_2|CODE_15057|SX_M|RISK_3|AGE_31|SES_1|SCO_3|CD4_2|DRUG_1|MET_NA|APP_1|RES_1|REC_0|VEN_1|CL_304|NAT_mex|2022-12-13"
      ],
      "attributes":[
        "BULK"
      ]
    },
    {
      "source":3370,
      "target":3371,
      "directed":false,
      "length":0.00281916,
      "support":0.0,
      "removed":false,
      "sequences":[
        "ID_CEC-22-8579|ST_1|CODE_09007|SX_M|RISK_3|AGE_21|SES_2|SCO_2|CD4_1|DRUG_1|MET_1|APP_1|RES_1|REC_0|VEN_0|CL_1298|NAT_mex|2022-08-10",
        "ID_CEC-22-9503|ST_1|CODE_09007|SX_M|RISK_3|AGE_22|SES_2|SCO_2|CD4_2|DRUG_0|MET_NA|APP_1|RES_1|REC_0|VEN_0|CL_1298|NAT_mex|2022-11-07"
      ],
      "attributes":[
        "BULK"
      ]
    },
    {
      "source":3372,
      "target":3373,
      "directed":false,
      "length":0.0103165,
      "support":0.0,
      "removed":false,
      "sequences":[
        "ID_CEC-22-8584|ST_1|CODE_09015|SX_M|RISK_NA|AGE_30|SES_NA|SCO_NA|CD4_1|DRUG_NA|MET_NA|APP_NA|RES_1|REC_0|VEN_NA|CL_1236|NAT_NA|2022-08-12",
        "ID_CEC-22-9025|ST_1|CODE_09007|SX_M|RISK_3|AGE_31|SES_2|SCO_2|CD4_1|DRUG_NA|MET_NA|APP_1|RES_1|REC_0|VEN_NA|CL_1236|NAT_mex|2022-09-20"
      ],
      "attributes":[
        "BULK"
      ]
    },
    {
      "source":3374,
      "target":3375,
      "directed":false,
      "length":0.00815573,
      "support":0.0,
      "removed":false,
      "sequences":[
        "ID_CEC-22-8590|ST_1|CODE_09014|SX_M|RISK_2|AGE_30|SES_1|SCO_3|CD4_1|DRUG_1|MET_NA|APP_0|RES_2|REC_0|VEN_0|CL_1237|NAT_mex|2022-08-12",
        "ID_CEC-22-8591|ST_1|CODE_09007|SX_F|RISK_1|AGE_23|SES_1|SCO_3|CD4_1|DRUG_1|MET_NA|APP_0|RES_2|REC_0|VEN_0|CL_1237|NAT_mex|2022-08-12"
      ],
      "attributes":[
        "BULK"
      ]
    },
    {
      "source":2362,
      "target":2363,
      "directed":false,
      "length":0.00352583,
      "support":0.0,
      "removed":false,
      "sequences":[
        "ID_CEC-22-8593|ST_1|CODE_09007|SX_M|RISK_3|AGE_35|SES_2|SCO_2|CD4_2|DRUG_1|MET_NA|APP_0|RES_2|REC_0|VEN_1|CL_1238|NAT_mex|2022-08-12",
        "ID_CEC-22-8620|ST_1|CODE_09015|SX_M|RISK_3|AGE_30|SES_2|SCO_3|CD4_1|DRUG_1|MET_NA|APP_1|RES_1|REC_0|VEN_0|CL_1238|NAT_mex|2022-08-15"
      ],
      "attributes":[
        "BULK"
      ]
    },
    {
      "source":2362,
      "target":2364,
      "directed":false,
      "length":0.0106375,
      "support":0.0,
      "removed":false,
      "sequences":[
        "ID_CEC-22-8593|ST_1|CODE_09007|SX_M|RISK_3|AGE_35|SES_2|SCO_2|CD4_2|DRUG_1|MET_NA|APP_0|RES_2|REC_0|VEN_1|CL_1238|NAT_mex|2022-08-12",
        "ID_CEC-22-9786|ST_1|CODE_09007|SX_M|RISK_3|AGE_21|SES_2|SCO_2|CD4_2|DRUG_1|MET_NA|APP_0|RES_1|REC_1|VEN_NA|CL_1238|NAT_mex|2022-12-06"
      ],
      "attributes":[
        "BULK"
      ]
    },
    {
      "source":610,
      "target":611,
      "directed":false,
      "length":0.0106579,
      "support":0.0,
      "removed":false,
      "sequences":[
        "ID_CEC-22-8594|ST_1|CODE_09015|SX_M|RISK_3|AGE_30|SES_2|SCO_3|CD4_2|DRUG_1|MET_NA|APP_0|RES_6|REC_0|VEN_0|CL_248|NAT_mex|2022-08-12",
        "ID_CEC-22-9600|ST_1|CODE_09005|SX_M|RISK_3|AGE_22|SES_2|SCO_2|CD4_2|DRUG_1|MET_NA|APP_0|RES_6|REC_0|VEN_1|CL_248|NAT_mex|2022-11-15"
      ],
      "attributes":[
        "BULK"
      ]
    },
    {
      "source":2344,
      "target":2345,
      "directed":false,
      "length":0.0131686,
      "support":0.0,
      "removed":false,
      "sequences":[
        "ID_CEC-22-8596|ST_2|CODE_15058|SX_M|RISK_3|AGE_30|SES_2|SCO_3|CD4_2|DRUG_0|MET_NA|APP_0|RES_1|REC_0|VEN_1|CL_1210|NAT_mex|2022-08-12",
        "ID_CEC-22-9708|ST_1|CODE_09007|SX_M|RISK_3|AGE_24|SES_2|SCO_3|CD4_2|DRUG_1|MET_NA|APP_1|RES_1|REC_1|VEN_1|CL_1210|NAT_mex|2022-11-30"
      ],
      "attributes":[
        "BULK"
      ]
    },
    {
      "source":1035,
      "target":1036,
      "directed":false,
      "length":0.00600973,
      "support":0.0,
      "removed":false,
      "sequences":[
        "ID_CEC-22-8597|ST_2|CODE_15070|SX_M|RISK_3|AGE_32|SES_2|SCO_2|CD4_1|DRUG_0|MET_NA|APP_0|RES_1|REC_0|VEN_0|CL_408|NAT_mex|2022-08-12",
        "ID_CEC-22-8697|ST_1|CODE_09010|SX_M|RISK_3|AGE_31|SES_1|SCO_3|CD4_2|DRUG_0|MET_NA|APP_0|RES_1|REC_1|VEN_0|CL_408|NAT_mex|2022-08-22"
      ],
      "attributes":[
        "BULK"
      ]
    },
    {
      "source":3376,
      "target":3377,
      "directed":false,
      "length":0.00105602,
      "support":0.0,
      "removed":false,
      "sequences":[
        "ID_CEC-22-8600|ST_1|CODE_09005|SX_M|RISK_3|AGE_33|SES_2|SCO_1|CD4_1|DRUG_1|MET_NA|APP_0|RES_1|REC_0|VEN_0|CL_699|NAT_mex|2022-08-12",
        "ID_CEC-22-8853|ST_1|CODE_09005|SX_F|RISK_1|AGE_27|SES_1|SCO_3|CD4_2|DRUG_NA|MET_NA|APP_NA|RES_1|REC_0|VEN_NA|CL_699|NAT_mex|2022-08-31"
      ],
      "attributes":[
        "BULK"
      ]
    },
    {
      "source":3378,
      "target":3379,
      "directed":false,
      "length":0.00744056,
      "support":0.0,
      "removed":false,
      "sequences":[
        "ID_CEC-22-8607|ST_1|CODE_09015|SX_M|RISK_NA|AGE_44|SES_NA|SCO_NA|CD4_1|DRUG_NA|MET_NA|APP_NA|RES_1|REC_0|VEN_NA|CL_1299|NAT_NA|2022-08-15",
        "ID_CEC-22-9316|ST_1|CODE_09015|SX_FT|RISK_4|AGE_50|SES_1|SCO_1|CD4_2|DRUG_0|MET_NA|APP_1|RES_1|REC_0|VEN_1|CL_1299|NAT_mex|2022-10-17"
      ],
      "attributes":[
        "BULK"
      ]
    },
    {
      "source":2363,
      "target":2364,
      "directed":false,
      "length":0.0102881,
      "support":0.0,
      "removed":false,
      "sequences":[
        "ID_CEC-22-8620|ST_1|CODE_09015|SX_M|RISK_3|AGE_30|SES_2|SCO_3|CD4_1|DRUG_1|MET_NA|APP_1|RES_1|REC_0|VEN_0|CL_1238|NAT_mex|2022-08-15",
        "ID_CEC-22-9786|ST_1|CODE_09007|SX_M|RISK_3|AGE_21|SES_2|SCO_2|CD4_2|DRUG_1|MET_NA|APP_0|RES_1|REC_1|VEN_NA|CL_1238|NAT_mex|2022-12-06"
      ],
      "attributes":[
        "BULK"
      ]
    },
    {
      "source":1157,
      "target":1158,
      "directed":false,
      "length":0.0124377,
      "support":0.0,
      "removed":false,
      "sequences":[
        "ID_CEC-22-8628|ST_1|CODE_09016|SX_M|RISK_NA|AGE_25|SES_NA|SCO_NA|CD4_3|DRUG_NA|MET_NA|APP_NA|RES_5|REC_1|VEN_NA|CL_202|NAT_NA|2022-08-16",
        "ID_CEC-22-9447|ST_1|CODE_09010|SX_M|RISK_3|AGE_19|SES_2|SCO_2|CD4_2|DRUG_1|MET_NA|APP_1|RES_1|REC_0|VEN_0|CL_202|NAT_mex|2022-10-28"
      ],
      "attributes":[
        "BULK"
      ]
    },
    {
      "source":1157,
      "target":1159,
      "directed":false,
      "length":0.00637162,
      "support":0.0,
      "removed":false,
      "sequences":[
        "ID_CEC-22-8628|ST_1|CODE_09016|SX_M|RISK_NA|AGE_25|SES_NA|SCO_NA|CD4_3|DRUG_NA|MET_NA|APP_NA|RES_5|REC_1|VEN_NA|CL_202|NAT_NA|2022-08-16",
        "ID_CEC-22-9551|ST_1|CODE_09015|SX_M|RISK_3|AGE_30|SES_2|SCO_3|CD4_3|DRUG_1|MET_1|APP_1|RES_1|REC_0|VEN_1|CL_202|NAT_mex|2022-11-10"
      ],
      "attributes":[
        "BULK"
      ]
    },
    {
      "source":867,
      "target":868,
      "directed":false,
      "length":0.0131682,
      "support":0.0,
      "removed":false,
      "sequences":[
        "ID_CEC-22-8639|ST_1|CODE_09005|SX_M|RISK_3|AGE_31|SES_1|SCO_2|CD4_2|DRUG_1|MET_NA|APP_1|RES_1|REC_0|VEN_NA|CL_11|NAT_mex|2022-08-16",
        "ID_CEC-22-9406|ST_2|CODE_15013|SX_M|RISK_3|AGE_28|SES_1|SCO_2|CD4_1|DRUG_1|MET_NA|APP_0|RES_1|REC_0|VEN_1|CL_11|NAT_mex|2022-10-25"
      ],
      "attributes":[
        "BULK"
      ]
    },
    {
      "source":471,
      "target":472,
      "directed":false,
      "length":0.0124262,
      "support":0.0,
      "removed":false,
      "sequences":[
        "ID_CEC-22-8640|ST_1|CODE_09007|SX_M|RISK_3|AGE_26|SES_1|SCO_2|CD4_2|DRUG_0|MET_NA|APP_1|RES_1|REC_1|VEN_1|CL_169|NAT_mex|2022-08-17",
        "ID_CEC-22-8916|ST_1|CODE_09005|SX_M|RISK_3|AGE_32|SES_2|SCO_3|CD4_2|DRUG_1|MET_NA|APP_0|RES_1|REC_0|VEN_0|CL_169|NAT_mex|2022-09-08"
      ],
      "attributes":[
        "BULK"
      ]
    },
    {
      "source":471,
      "target":473,
      "directed":false,
      "length":0.0131429,
      "support":0.0,
      "removed":false,
      "sequences":[
        "ID_CEC-22-8640|ST_1|CODE_09007|SX_M|RISK_3|AGE_26|SES_1|SCO_2|CD4_2|DRUG_0|MET_NA|APP_1|RES_1|REC_1|VEN_1|CL_169|NAT_mex|2022-08-17",
        "ID_CEC-22-8920|ST_1|CODE_09005|SX_M|RISK_3|AGE_31|SES_1|SCO_3|CD4_1|DRUG_1|MET_NA|APP_0|RES_1|REC_0|VEN_0|CL_169|NAT_mex|2022-09-08"
      ],
      "attributes":[
        "BULK"
      ]
    },
    {
      "source":471,
      "target":475,
      "directed":false,
      "length":0.0135154,
      "support":0.0,
      "removed":false,
      "sequences":[
        "ID_CEC-22-8640|ST_1|CODE_09007|SX_M|RISK_3|AGE_26|SES_1|SCO_2|CD4_2|DRUG_0|MET_NA|APP_1|RES_1|REC_1|VEN_1|CL_169|NAT_mex|2022-08-17",
        "ID_CEC-22-9803|ST_1|CODE_09003|SX_M|RISK_3|AGE_30|SES_2|SCO_3|CD4_2|DRUG_1|MET_NA|APP_1|RES_1|REC_0|VEN_1|CL_169|NAT_mex|2022-12-07"
      ],
      "attributes":[
        "BULK"
      ]
    },
    {
      "source":2303,
      "target":2304,
      "directed":false,
      "length":0.00994023,
      "support":0.0,
      "removed":false,
      "sequences":[
        "ID_CEC-22-8650|ST_2|CODE_15100|SX_M|RISK_3|AGE_48|SES_2|SCO_2|CD4_1|DRUG_0|MET_NA|APP_1|RES_2|REC_0|VEN_0|CL_1131|NAT_mex|2022-08-17",
        "ID_CEC-22-9332|ST_1|CODE_09007|SX_M|RISK_3|AGE_23|SES_2|SCO_3|CD4_1|DRUG_0|MET_NA|APP_0|RES_2|REC_0|VEN_1|CL_1131|NAT_mex|2022-10-19"
      ],
      "attributes":[
        "BULK"
      ]
    },
    {
      "source":3380,
      "target":3381,
      "directed":false,
      "length":0.0,
      "support":0.0,
      "removed":false,
      "sequences":[
        "ID_CEC-22-8653|ST_1|CODE_09007|SX_M|RISK_3|AGE_18|SES_2|SCO_2|CD4_2|DRUG_0|MET_NA|APP_1|RES_6|REC_0|VEN_1|CL_1239|NAT_mex|2022-08-17",
        "ID_CEC-22-8663|ST_1|CODE_09005|SX_M|RISK_3|AGE_23|SES_1|SCO_2|CD4_1|DRUG_1|MET_NA|APP_1|RES_6|REC_0|VEN_0|CL_1239|NAT_mex|2022-08-18"
      ],
      "attributes":[
        "BULK"
      ]
    },
    {
      "source":1653,
      "target":1654,
      "directed":false,
      "length":0.000351832,
      "support":0.0,
      "removed":false,
      "sequences":[
        "ID_CEC-22-8656|ST_1|CODE_09015|SX_M|RISK_3|AGE_33|SES_2|SCO_3|CD4_3|DRUG_1|MET_0|APP_1|RES_1|REC_0|VEN_1|CL_292|NAT_mex|2022-08-18",
        "ID_CEC-22-9040|ST_1|CODE_09016|SX_M|RISK_3|AGE_42|SES_2|SCO_3|CD4_2|DRUG_1|MET_NA|APP_1|RES_1|REC_0|VEN_1|CL_292|NAT_mex|2022-09-22"
      ],
      "attributes":[
        "BULK"
      ]
    },
    {
      "source":1362,
      "target":1363,
      "directed":false,
      "length":0.00672347,
      "support":0.0,
      "removed":false,
      "sequences":[
        "ID_CEC-22-8658|ST_2|CODE_15031|SX_M|RISK_2|AGE_24|SES_1|SCO_2|CD4_1|DRUG_1|MET_NA|APP_0|RES_1|REC_0|VEN_0|CL_517|NAT_mex|2022-08-18",
        "ID_CEC-22-8733|ST_1|CODE_09015|SX_M|RISK_3|AGE_27|SES_2|SCO_2|CD4_1|DRUG_1|MET_NA|APP_1|RES_1|REC_0|VEN_1|CL_517|NAT_NA|2022-08-24"
      ],
      "attributes":[
        "BULK"
      ]
    },
    {
      "source":3382,
      "target":3383,
      "directed":false,
      "length":0.0,
      "support":0.0,
      "removed":false,
      "sequences":[
        "ID_CEC-22-8659|ST_2|CODE_15031|SX_F|RISK_1|AGE_23|SES_1|SCO_2|CD4_2|DRUG_0|MET_NA|APP_0|RES_1|REC_0|VEN_0|CL_1240|NAT_mex|2022-08-18",
        "ID_CEC-22-8859|ST_1|CODE_09005|SX_M|RISK_2|AGE_47|SES_1|SCO_2|CD4_2|DRUG_0|MET_NA|APP_0|RES_1|REC_0|VEN_0|CL_1240|NAT_mex|2022-09-02"
      ],
      "attributes":[
        "BULK"
      ]
    },
    {
      "source":1727,
      "target":1725,
      "directed":false,
      "length":0.00957976,
      "support":0.0,
      "removed":false,
      "sequences":[
        "ID_CEC-22-8672|ST_1|CODE_09007|SX_M|RISK_3|AGE_23|SES_1|SCO_2|CD4_1|DRUG_1|MET_NA|APP_1|RES_1|REC_0|VEN_0|CL_1052|NAT_mex|2022-08-19",
        "ID_CEC-22-9206|ST_1|CODE_09006|SX_M|RISK_3|AGE_30|SES_2|SCO_3|CD4_1|DRUG_1|MET_NA|APP_1|RES_1|REC_0|VEN_0|CL_1052|NAT_mex|2022-10-03"
      ],
      "attributes":[
        "BULK"
      ]
    },
    {
      "source":1727,
      "target":1726,
      "directed":false,
      "length":0.0117256,
      "support":0.0,
      "removed":false,
      "sequences":[
        "ID_CEC-22-8672|ST_1|CODE_09007|SX_M|RISK_3|AGE_23|SES_1|SCO_2|CD4_1|DRUG_1|MET_NA|APP_1|RES_1|REC_0|VEN_0|CL_1052|NAT_mex|2022-08-19",
        "ID_CEC-22-9632|ST_2|CODE_15033|SX_M|RISK_3|AGE_22|SES_1|SCO_2|CD4_1|DRUG_0|MET_NA|APP_0|RES_2|REC_0|VEN_0|CL_1052|NAT_mex|2022-11-22"
      ],
      "attributes":[
        "BULK"
      ]
    },
    {
      "source":181,
      "target":177,
      "directed":false,
      "length":0.00176091,
      "support":0.0,
      "removed":false,
      "sequences":[
        "ID_CEC-22-8674|ST_1|CODE_09007|SX_M|RISK_3|AGE_25|SES_2|SCO_2|CD4_2|DRUG_1|MET_NA|APP_1|RES_1|REC_1|VEN_1|CL_109|NAT_mex|2022-08-18",
        "ID_CEC-22-8739|ST_1|CODE_07106|SX_M|RISK_3|AGE_30|SES_2|SCO_3|CD4_2|DRUG_1|MET_NA|APP_0|RES_1|REC_0|VEN_0|CL_109|NAT_mex|2022-08-24"
      ],
      "attributes":[
        "BULK"
      ]
    },
    {
      "source":181,
      "target":182,
      "directed":false,
      "length":0.0120782,
      "support":0.0,
      "removed":false,
      "sequences":[
        "ID_CEC-22-8674|ST_1|CODE_09007|SX_M|RISK_3|AGE_25|SES_2|SCO_2|CD4_2|DRUG_1|MET_NA|APP_1|RES_1|REC_1|VEN_1|CL_109|NAT_mex|2022-08-18",
        "ID_CEC-22-8831|ST_1|CODE_09007|SX_M|RISK_3|AGE_20|SES_2|SCO_2|CD4_2|DRUG_1|MET_NA|APP_1|RES_1|REC_0|VEN_1|CL_109|NAT_mex|2022-09-01"
      ],
      "attributes":[
        "BULK"
      ]
    },
    {
      "source":181,
      "target":178,
      "directed":false,
      "length":0.0124478,
      "support":0.0,
      "removed":false,
      "sequences":[
        "ID_CEC-22-8674|ST_1|CODE_09007|SX_M|RISK_3|AGE_25|SES_2|SCO_2|CD4_2|DRUG_1|MET_NA|APP_1|RES_1|REC_1|VEN_1|CL_109|NAT_mex|2022-08-18",
        "ID_CEC-22-9756|ST_1|CODE_09007|SX_M|RISK_3|AGE_29|SES_1|SCO_2|CD4_2|DRUG_0|MET_NA|APP_1|RES_1|REC_0|VEN_1|CL_109|NAT_mex|2022-12-05"
      ],
      "attributes":[
        "BULK"
      ]
    },
    {
      "source":2365,
      "target":2366,
      "directed":false,
      "length":0.00530405,
      "support":0.0,
      "removed":false,
      "sequences":[
        "ID_CEC-22-8690|ST_1|CODE_09006|SX_M|RISK_3|AGE_49|SES_2|SCO_2|CD4_1|DRUG_0|MET_NA|APP_0|RES_1|REC_0|VEN_0|CL_1242|NAT_mex|2022-08-22",
        "ID_CEC-22-8696|ST_1|CODE_09016|SX_M|RISK_3|AGE_36|SES_2|SCO_2|CD4_2|DRUG_0|MET_NA|APP_0|RES_1|REC_0|VEN_0|CL_1242|NAT_mex|2022-08-22"
      ],
      "attributes":[
        "BULK"
      ]
    },
    {
      "source":2365,
      "target":2367,
      "directed":false,
      "length":0.00744213,
      "support":0.0,
      "removed":false,
      "sequences":[
        "ID_CEC-22-8690|ST_1|CODE_09006|SX_M|RISK_3|AGE_49|SES_2|SCO_2|CD4_1|DRUG_0|MET_NA|APP_0|RES_1|REC_0|VEN_0|CL_1242|NAT_mex|2022-08-22",
        "ID_CEC-22-9333|ST_1|CODE_09016|SX_M|RISK_3|AGE_27|SES_3|SCO_3|CD4_2|DRUG_1|MET_NA|APP_1|RES_1|REC_1|VEN_1|CL_1242|NAT_mex|2022-10-19"
      ],
      "attributes":[
        "BULK"
      ]
    },
    {
      "source":1343,
      "target":1344,
      "directed":false,
      "length":0.0106579,
      "support":0.0,
      "removed":false,
      "sequences":[
        "ID_CEC-22-8691|ST_1|CODE_09006|SX_M|RISK_3|AGE_29|SES_2|SCO_3|CD4_1|DRUG_0|MET_NA|APP_0|RES_1|REC_0|VEN_0|CL_690|NAT_mex|2022-08-22",
        "ID_CEC-22-9169|ST_2|CODE_15104|SX_M|RISK_3|AGE_22|SES_2|SCO_2|CD4_2|DRUG_1|MET_NA|APP_1|RES_1|REC_1|VEN_0|CL_690|NAT_mex|2022-10-03"
      ],
      "attributes":[
        "BULK"
      ]
    },
    {
      "source":2366,
      "target":2367,
      "directed":false,
      "length":0.0110442,
      "support":0.0,
      "removed":false,
      "sequences":[
        "ID_CEC-22-8696|ST_1|CODE_09016|SX_M|RISK_3|AGE_36|SES_2|SCO_2|CD4_2|DRUG_0|MET_NA|APP_0|RES_1|REC_0|VEN_0|CL_1242|NAT_mex|2022-08-22",
        "ID_CEC-22-9333|ST_1|CODE_09016|SX_M|RISK_3|AGE_27|SES_3|SCO_3|CD4_2|DRUG_1|MET_NA|APP_1|RES_1|REC_1|VEN_1|CL_1242|NAT_mex|2022-10-19"
      ],
      "attributes":[
        "BULK"
      ]
    },
    {
      "source":936,
      "target":937,
      "directed":false,
      "length":0.012084,
      "support":0.0,
      "removed":false,
      "sequences":[
        "ID_CEC-22-8710|ST_1|CODE_09015|SX_M|RISK_3|AGE_31|SES_1|SCO_2|CD4_2|DRUG_1|MET_NA|APP_1|RES_1|REC_0|VEN_1|CL_90|NAT_mex|2022-08-23",
        "ID_CEC-22-8787|ST_1|CODE_09002|SX_M|RISK_3|AGE_29|SES_1|SCO_2|CD4_2|DRUG_1|MET_NA|APP_1|RES_1|REC_1|VEN_1|CL_90|NAT_mex|2022-08-29"
      ],
      "attributes":[
        "BULK"
      ]
    },
    {
      "source":3384,
      "target":3385,
      "directed":false,
      "length":0.0,
      "support":0.0,
      "removed":false,
      "sequences":[
        "ID_CEC-22-8723|ST_2|CODE_15031|SX_M|RISK_3|AGE_39|SES_1|SCO_2|CD4_2|DRUG_1|MET_NA|APP_1|RES_1|REC_0|VEN_1|CL_1301|NAT_mex|2022-08-22",
        "ID_CEC-22-9178|ST_1|CODE_09010|SX_M|RISK_3|AGE_25|SES_1|SCO_2|CD4_2|DRUG_1|MET_NA|APP_0|RES_1|REC_1|VEN_0|CL_1301|NAT_mex|2022-10-03"
      ],
      "attributes":[
        "BULK"
      ]
    },
    {
      "source":485,
      "target":487,
      "directed":false,
      "length":0.0125109,
      "support":0.0,
      "removed":false,
      "sequences":[
        "ID_CEC-22-8729|ST_1|CODE_09006|SX_M|RISK_2|AGE_36|SES_1|SCO_2|CD4_1|DRUG_0|MET_NA|APP_0|RES_1|REC_0|VEN_0|CL_390|NAT_mex|2022-08-23",
        "ID_CEC-22-9072|ST_1|CODE_09015|SX_M|RISK_3|AGE_21|SES_1|SCO_2|CD4_2|DRUG_1|MET_NA|APP_1|RES_1|REC_1|VEN_0|CL_390|NAT_mex|2022-09-26"
      ],
      "attributes":[
        "BULK"
      ]
    },
    {
      "source":177,
      "target":182,
      "directed":false,
      "length":0.00849963,
      "support":0.0,
      "removed":false,
      "sequences":[
        "ID_CEC-22-8739|ST_1|CODE_07106|SX_M|RISK_3|AGE_30|SES_2|SCO_3|CD4_2|DRUG_1|MET_NA|APP_0|RES_1|REC_0|VEN_0|CL_109|NAT_mex|2022-08-24",
        "ID_CEC-22-8831|ST_1|CODE_09007|SX_M|RISK_3|AGE_20|SES_2|SCO_2|CD4_2|DRUG_1|MET_NA|APP_1|RES_1|REC_0|VEN_1|CL_109|NAT_mex|2022-09-01"
      ],
      "attributes":[
        "BULK"
      ]
    },
    {
      "source":177,
      "target":178,
      "directed":false,
      "length":0.00922184,
      "support":0.0,
      "removed":false,
      "sequences":[
        "ID_CEC-22-8739|ST_1|CODE_07106|SX_M|RISK_3|AGE_30|SES_2|SCO_3|CD4_2|DRUG_1|MET_NA|APP_0|RES_1|REC_0|VEN_0|CL_109|NAT_mex|2022-08-24",
        "ID_CEC-22-9756|ST_1|CODE_09007|SX_M|RISK_3|AGE_29|SES_1|SCO_2|CD4_2|DRUG_0|MET_NA|APP_1|RES_1|REC_0|VEN_1|CL_109|NAT_mex|2022-12-05"
      ],
      "attributes":[
        "BULK"
      ]
    },
    {
      "source":1348,
      "target":1349,
      "directed":false,
      "length":0.0135043,
      "support":0.0,
      "removed":false,
      "sequences":[
        "ID_CEC-22-8763|ST_1|CODE_09007|SX_M|RISK_3|AGE_29|SES_2|SCO_2|CD4_1|DRUG_1|MET_NA|APP_1|RES_1|REC_0|VEN_1|CL_407|NAT_mex|2022-08-26",
        "ID_CEC-22-9223|ST_1|CODE_09016|SX_M|RISK_3|AGE_32|SES_1|SCO_3|CD4_1|DRUG_1|MET_NA|APP_1|RES_5|REC_0|VEN_1|CL_407|NAT_mex|2022-10-06"
      ],
      "attributes":[
        "BULK"
      ]
    },
    {
      "source":430,
      "target":431,
      "directed":false,
      "length":0.00317539,
      "support":0.0,
      "removed":false,
      "sequences":[
        "ID_CEC-22-8784|ST_1|CODE_09003|SX_M|RISK_3|AGE_31|SES_1|SCO_2|CD4_2|DRUG_NA|MET_NA|APP_1|RES_1|REC_0|VEN_1|CL_391|NAT_mex|2022-08-29",
        "ID_CEC-22-9066|ST_1|CODE_09015|SX_M|RISK_3|AGE_30|SES_2|SCO_3|CD4_2|DRUG_0|MET_NA|APP_1|RES_1|REC_0|VEN_0|CL_391|NAT_mex|2022-09-23"
      ],
      "attributes":[
        "BULK"
      ]
    },
    {
      "source":3386,
      "target":3387,
      "directed":false,
      "length":0.00530872,
      "support":0.0,
      "removed":false,
      "sequences":[
        "ID_CEC-22-8786|ST_1|CODE_09002|SX_M|RISK_3|AGE_26|SES_2|SCO_2|CD4_2|DRUG_1|MET_NA|APP_1|RES_2|REC_0|VEN_0|CL_1243|NAT_mex|2022-08-29",
        "ID_CEC-22-8862|ST_1|CODE_09016|SX_M|RISK_2|AGE_24|SES_3|SCO_3|CD4_2|DRUG_0|MET_NA|APP_1|RES_2|REC_0|VEN_0|CL_1243|NAT_mex|2022-09-02"
      ],
      "attributes":[
        "BULK"
      ]
    },
    {
      "source":537,
      "target":538,
      "directed":false,
      "length":0.0,
      "support":0.0,
      "removed":false,
      "sequences":[
        "ID_CEC-22-8791|ST_1|CODE_09005|SX_M|RISK_3|AGE_30|SES_1|SCO_3|CD4_1|DRUG_1|MET_NA|APP_1|RES_1|REC_0|VEN_0|CL_53|NAT_mex|2022-08-29",
        "ID_CEC-22-8797|ST_1|CODE_09007|SX_M|RISK_NA|AGE_34|SES_NA|SCO_NA|CD4_1|DRUG_NA|MET_NA|APP_NA|RES_1|REC_0|VEN_NA|CL_53|NAT_mex|2022-08-30"
      ],
      "attributes":[
        "BULK"
      ]
    },
    {
      "source":461,
      "target":462,
      "directed":false,
      "length":0.00530079,
      "support":0.0,
      "removed":false,
      "sequences":[
        "ID_CEC-22-8801|ST_1|CODE_09015|SX_M|RISK_3|AGE_20|SES_2|SCO_2|CD4_1|DRUG_1|MET_NA|APP_1|RES_1|REC_0|VEN_1|CL_48|NAT_mex|2022-08-30",
        "ID_CEC-22-8898|ST_1|CODE_09005|SX_FT|RISK_NA|AGE_28|SES_2|SCO_1|CD4_2|DRUG_1|MET_0|APP_1|RES_1|REC_1|VEN_1|CL_48|NAT_mex|2022-09-06"
      ],
      "attributes":[
        "BULK"
      ]
    },
    {
      "source":1786,
      "target":1787,
      "directed":false,
      "length":0.00105605,
      "support":0.0,
      "removed":false,
      "sequences":[
        "ID_CEC-22-8812|ST_1|CODE_09012|SX_M|RISK_3|AGE_19|SES_1|SCO_2|CD4_2|DRUG_1|MET_NA|APP_0|RES_1|REC_0|VEN_0|CL_415|NAT_mex|2022-08-30",
        "ID_CEC-22-8950|ST_2|CODE_15010|SX_M|RISK_3|AGE_20|SES_1|SCO_2|CD4_2|DRUG_1|MET_NA|APP_0|RES_1|REC_1|VEN_1|CL_415|NAT_mex|2022-09-12"
      ],
      "attributes":[
        "BULK"
      ]
    },
    {
      "source":750,
      "target":751,
      "directed":false,
      "length":0.00247072,
      "support":0.0,
      "removed":false,
      "sequences":[
        "ID_CEC-22-8814|ST_1|CODE_09007|SX_M|RISK_2|AGE_36|SES_2|SCO_3|CD4_1|DRUG_0|MET_NA|APP_0|RES_1|REC_0|VEN_0|CL_285|NAT_mex|2022-08-30",
        "ID_CEC-22-9664|ST_1|CODE_09006|SX_M|RISK_NA|AGE_31|SES_NA|SCO_NA|CD4_3|DRUG_NA|MET_NA|APP_NA|RES_4|REC_0|VEN_NA|CL_285|NAT_NA|2022-11-24"
      ],
      "attributes":[
        "BULK"
      ]
    },
    {
      "source":1054,
      "target":1056,
      "directed":false,
      "length":0.0117211,
      "support":0.0,
      "removed":false,
      "sequences":[
        "ID_CEC-22-8829|ST_1|CODE_09016|SX_M|RISK_3|AGE_22|SES_2|SCO_3|CD4_1|DRUG_0|MET_NA|APP_1|RES_1|REC_0|VEN_0|CL_507|NAT_mex|2022-09-01",
        "ID_CEC-22-9183|ST_1|CODE_09014|SX_M|RISK_3|AGE_31|SES_2|SCO_3|CD4_2|DRUG_0|MET_NA|APP_1|RES_1|REC_0|VEN_0|CL_507|NAT_mex|2022-10-03"
      ],
      "attributes":[
        "BULK"
      ]
    },
    {
      "source":182,
      "target":178,
      "directed":false,
      "length":0.011,
      "support":0.0,
      "removed":false,
      "sequences":[
        "ID_CEC-22-8831|ST_1|CODE_09007|SX_M|RISK_3|AGE_20|SES_2|SCO_2|CD4_2|DRUG_1|MET_NA|APP_1|RES_1|REC_0|VEN_1|CL_109|NAT_mex|2022-09-01",
        "ID_CEC-22-9756|ST_1|CODE_09007|SX_M|RISK_3|AGE_29|SES_1|SCO_2|CD4_2|DRUG_0|MET_NA|APP_1|RES_1|REC_0|VEN_1|CL_109|NAT_mex|2022-12-05"
      ],
      "attributes":[
        "BULK"
      ]
    },
    {
      "source":496,
      "target":497,
      "directed":false,
      "length":0.00388415,
      "support":0.0,
      "removed":false,
      "sequences":[
        "ID_CEC-22-8841|ST_1|CODE_09016|SX_M|RISK_3|AGE_43|SES_2|SCO_3|CD4_2|DRUG_1|MET_NA|APP_1|RES_1|REC_1|VEN_0|CL_392|NAT_mex|2022-08-31",
        "ID_CEC-22-9124|ST_1|CODE_09010|SX_M|RISK_3|AGE_22|SES_2|SCO_3|CD4_1|DRUG_1|MET_NA|APP_1|RES_1|REC_0|VEN_0|CL_392|NAT_mex|2022-09-28"
      ],
      "attributes":[
        "BULK"
      ]
    },
    {
      "source":496,
      "target":498,
      "directed":false,
      "length":0.0085155,
      "support":0.0,
      "removed":false,
      "sequences":[
        "ID_CEC-22-8841|ST_1|CODE_09016|SX_M|RISK_3|AGE_43|SES_2|SCO_3|CD4_2|DRUG_1|MET_NA|APP_1|RES_1|REC_1|VEN_0|CL_392|NAT_mex|2022-08-31",
        "ID_CEC-22-9221|ST_1|CODE_09010|SX_M|RISK_3|AGE_43|SES_2|SCO_2|CD4_1|DRUG_0|MET_NA|APP_1|RES_1|REC_0|VEN_0|CL_392|NAT_mex|2022-10-06"
      ],
      "attributes":[
        "BULK"
      ]
    },
    {
      "source":1646,
      "target":1647,
      "directed":false,
      "length":0.00958556,
      "support":0.0,
      "removed":false,
      "sequences":[
        "ID_CEC-22-8846|ST_1|CODE_07106|SX_M|RISK_3|AGE_31|SES_2|SCO_3|CD4_1|DRUG_1|MET_NA|APP_1|RES_2|REC_0|VEN_1|CL_NA|NAT_mex|2022-09-01",
        "ID_CEC-22-9201|ST_2|CODE_15060|SX_M|RISK_3|AGE_34|SES_1|SCO_2|CD4_1|DRUG_1|MET_NA|APP_1|RES_2|REC_0|VEN_0|CL_565|NAT_mex|2022-10-04"
      ],
      "attributes":[
        "BULK"
      ]
    },
    {
      "source":1586,
      "target":1587,
      "directed":false,
      "length":0.000351834,
      "support":0.0,
      "removed":false,
      "sequences":[
        "ID_CEC-22-8872|ST_1|CODE_09005|SX_M|RISK_3|AGE_21|SES_2|SCO_2|CD4_1|DRUG_1|MET_NA|APP_1|RES_1|REC_0|VEN_1|CL_603|NAT_mex|2022-09-05",
        "ID_CEC-22-9186|ST_2|CODE_15081|SX_M|RISK_3|AGE_31|SES_1|SCO_2|CD4_3|DRUG_1|MET_NA|APP_1|RES_1|REC_0|VEN_0|CL_603|NAT_mex|2022-10-03"
      ],
      "attributes":[
        "BULK"
      ]
    },
    {
      "source":3388,
      "target":3389,
      "directed":false,
      "length":0.0106562,
      "support":0.0,
      "removed":false,
      "sequences":[
        "ID_CEC-22-8906|ST_1|CODE_09010|SX_M|RISK_3|AGE_41|SES_1|SCO_3|CD4_1|DRUG_1|MET_NA|APP_0|RES_1|REC_0|VEN_0|CL_1244|NAT_mex|2022-09-07",
        "ID_CEC-22-8907|ST_2|CODE_15057|SX_M|RISK_3|AGE_27|SES_1|SCO_2|CD4_1|DRUG_0|MET_NA|APP_0|RES_1|REC_0|VEN_0|CL_1244|NAT_mex|2022-09-07"
      ],
      "attributes":[
        "BULK"
      ]
    },
    {
      "source":1373,
      "target":1374,
      "directed":false,
      "length":0.00176091,
      "support":0.0,
      "removed":false,
      "sequences":[
        "ID_CEC-22-8913|ST_1|CODE_09015|SX_M|RISK_3|AGE_22|SES_1|SCO_2|CD4_1|DRUG_1|MET_NA|APP_0|RES_1|REC_0|VEN_1|CL_443|NAT_mex|2022-09-07",
        "ID_CEC-22-9343|ST_1|CODE_09003|SX_M|RISK_3|AGE_24|SES_1|SCO_3|CD4_2|DRUG_1|MET_NA|APP_1|RES_1|REC_1|VEN_1|CL_443|NAT_mex|2022-10-20"
      ],
      "attributes":[
        "BULK"
      ]
    },
    {
      "source":472,
      "target":473,
      "directed":false,
      "length":0.000351833,
      "support":0.0,
      "removed":false,
      "sequences":[
        "ID_CEC-22-8916|ST_1|CODE_09005|SX_M|RISK_3|AGE_32|SES_2|SCO_3|CD4_2|DRUG_1|MET_NA|APP_0|RES_1|REC_0|VEN_0|CL_169|NAT_mex|2022-09-08",
        "ID_CEC-22-8920|ST_1|CODE_09005|SX_M|RISK_3|AGE_31|SES_1|SCO_3|CD4_1|DRUG_1|MET_NA|APP_0|RES_1|REC_0|VEN_0|CL_169|NAT_mex|2022-09-08"
      ],
      "attributes":[
        "BULK"
      ]
    },
    {
      "source":472,
      "target":474,
      "directed":false,
      "length":0.00176041,
      "support":0.0,
      "removed":false,
      "sequences":[
        "ID_CEC-22-8916|ST_1|CODE_09005|SX_M|RISK_3|AGE_32|SES_2|SCO_3|CD4_2|DRUG_1|MET_NA|APP_0|RES_1|REC_0|VEN_0|CL_169|NAT_mex|2022-09-08",
        "ID_CEC-22-9209|ST_1|CODE_09014|SX_M|RISK_3|AGE_35|SES_2|SCO_3|CD4_2|DRUG_0|MET_NA|APP_0|RES_1|REC_1|VEN_NA|CL_169|NAT_mex|2022-10-04"
      ],
      "attributes":[
        "BULK"
      ]
    },
    {
      "source":450,
      "target":451,
      "directed":false,
      "length":0.00423786,
      "support":0.0,
      "removed":false,
      "sequences":[
        "ID_CEC-22-8918|ST_1|CODE_09005|SX_M|RISK_2|AGE_23|SES_2|SCO_2|CD4_2|DRUG_0|MET_NA|APP_0|RES_1|REC_0|VEN_0|CL_197|NAT_mex|2022-09-08",
        "ID_CEC-22-9136|ST_1|CODE_07106|SX_M|RISK_3|AGE_49|SES_2|SCO_2|CD4_2|DRUG_1|MET_NA|APP_0|RES_1|REC_0|VEN_0|CL_197|NAT_mex|2022-09-29"
      ],
      "attributes":[
        "BULK"
      ]
    },
    {
      "source":450,
      "target":452,
      "directed":false,
      "length":0.00886089,
      "support":0.0,
      "removed":false,
      "sequences":[
        "ID_CEC-22-8918|ST_1|CODE_09005|SX_M|RISK_2|AGE_23|SES_2|SCO_2|CD4_2|DRUG_0|MET_NA|APP_0|RES_1|REC_0|VEN_0|CL_197|NAT_mex|2022-09-08",
        "ID_CEC-22-9200|ST_1|CODE_07106|SX_M|RISK_3|AGE_25|SES_1|SCO_2|CD4_2|DRUG_1|MET_NA|APP_1|RES_4|REC_0|VEN_0|CL_197|NAT_mex|2022-10-04"
      ],
      "attributes":[
        "BULK"
      ]
    },
    {
      "source":450,
      "target":453,
      "directed":false,
      "length":0.00923625,
      "support":0.0,
      "removed":false,
      "sequences":[
        "ID_CEC-22-8918|ST_1|CODE_09005|SX_M|RISK_2|AGE_23|SES_2|SCO_2|CD4_2|DRUG_0|MET_NA|APP_0|RES_1|REC_0|VEN_0|CL_197|NAT_mex|2022-09-08",
        "ID_CEC-22-9249|ST_1|CODE_09007|SX_M|RISK_3|AGE_18|SES_2|SCO_2|CD4_3|DRUG_1|MET_NA|APP_1|RES_1|REC_1|VEN_1|CL_197|NAT_mex|2022-10-10"
      ],
      "attributes":[
        "BULK"
      ]
    },
    {
      "source":787,
      "target":788,
      "directed":false,
      "length":0.0056544,
      "support":0.0,
      "removed":false,
      "sequences":[
        "ID_CEC-22-8919|ST_2|CODE_15099|SX_M|RISK_3|AGE_30|SES_2|SCO_2|CD4_2|DRUG_1|MET_NA|APP_1|RES_1|REC_0|VEN_1|CL_430|NAT_mex|2022-09-08",
        "ID_CEC-22-8968|ST_2|CODE_15029|SX_M|RISK_3|AGE_23|SES_1|SCO_2|CD4_2|DRUG_1|MET_NA|APP_0|RES_1|REC_0|VEN_0|CL_430|NAT_mex|2022-09-13"
      ],
      "attributes":[
        "BULK"
      ]
    },
    {
      "source":787,
      "target":789,
      "directed":false,
      "length":0.00779729,
      "support":0.0,
      "removed":false,
      "sequences":[
        "ID_CEC-22-8919|ST_2|CODE_15099|SX_M|RISK_3|AGE_30|SES_2|SCO_2|CD4_2|DRUG_1|MET_NA|APP_1|RES_1|REC_0|VEN_1|CL_430|NAT_mex|2022-09-08",
        "ID_CEC-22-9116|ST_1|CODE_09006|SX_M|RISK_3|AGE_35|SES_2|SCO_3|CD4_1|DRUG_NA|MET_NA|APP_0|RES_1|REC_0|VEN_0|CL_430|NAT_mex|2022-09-28"
      ],
      "attributes":[
        "BULK"
      ]
    },
    {
      "source":787,
      "target":790,
      "directed":false,
      "length":0.00458782,
      "support":0.0,
      "removed":false,
      "sequences":[
        "ID_CEC-22-8919|ST_2|CODE_15099|SX_M|RISK_3|AGE_30|SES_2|SCO_2|CD4_2|DRUG_1|MET_NA|APP_1|RES_1|REC_0|VEN_1|CL_430|NAT_mex|2022-09-08",
        "ID_CEC-22-9214|ST_2|CODE_15099|SX_M|RISK_3|AGE_21|SES_2|SCO_1|CD4_2|DRUG_1|MET_NA|APP_0|RES_1|REC_0|VEN_0|CL_430|NAT_mex|2022-10-05"
      ],
      "attributes":[
        "BULK"
      ]
    },
    {
      "source":473,
      "target":474,
      "directed":false,
      "length":0.00423534,
      "support":0.0,
      "removed":false,
      "sequences":[
        "ID_CEC-22-8920|ST_1|CODE_09005|SX_M|RISK_3|AGE_31|SES_1|SCO_3|CD4_1|DRUG_1|MET_NA|APP_0|RES_1|REC_0|VEN_0|CL_169|NAT_mex|2022-09-08",
        "ID_CEC-22-9209|ST_1|CODE_09014|SX_M|RISK_3|AGE_35|SES_2|SCO_3|CD4_2|DRUG_0|MET_NA|APP_0|RES_1|REC_1|VEN_NA|CL_169|NAT_mex|2022-10-04"
      ],
      "attributes":[
        "BULK"
      ]
    },
    {
      "source":486,
      "target":488,
      "directed":false,
      "length":0.0127928,
      "support":0.0,
      "removed":false,
      "sequences":[
        "ID_CEC-22-8923|ST_2|CODE_15057|SX_M|RISK_3|AGE_34|SES_2|SCO_3|CD4_1|DRUG_1|MET_NA|APP_1|RES_1|REC_0|VEN_1|CL_390|NAT_mex|2022-09-08",
        "ID_CEC-22-9128|ST_1|CODE_09007|SX_M|RISK_3|AGE_22|SES_1|SCO_2|CD4_2|DRUG_1|MET_NA|APP_1|RES_1|REC_0|VEN_1|CL_390|NAT_mex|2022-09-28"
      ],
      "attributes":[
        "BULK"
      ]
    },
    {
      "source":3390,
      "target":3391,
      "directed":false,
      "length":0.00140813,
      "support":0.0,
      "removed":false,
      "sequences":[
        "ID_CEC-22-8924|ST_1|CODE_09012|SX_M|RISK_3|AGE_32|SES_1|SCO_2|CD4_1|DRUG_0|MET_NA|APP_1|RES_1|REC_0|VEN_0|CL_1245|NAT_mex|2022-09-08",
        "ID_CEC-22-8996|ST_2|CODE_15081|SX_M|RISK_3|AGE_20|SES_1|SCO_2|CD4_2|DRUG_1|MET_NA|APP_1|RES_1|REC_1|VEN_0|CL_1245|NAT_mex|2022-09-19"
      ],
      "attributes":[
        "BULK"
      ]
    },
    {
      "source":105,
      "target":106,
      "directed":false,
      "length":0.0120784,
      "support":0.0,
      "removed":false,
      "sequences":[
        "ID_CEC-22-8949|ST_1|CODE_07106|SX_M|RISK_3|AGE_19|SES_2|SCO_2|CD4_2|DRUG_1|MET_NA|APP_1|RES_1|REC_0|VEN_0|CL_16|NAT_mex|2022-09-12",
        "ID_CEC-22-9289|ST_1|CODE_09005|SX_M|RISK_NA|AGE_22|SES_NA|SCO_NA|CD4_2|DRUG_NA|MET_NA|APP_NA|RES_1|REC_0|VEN_NA|CL_16|NAT_NA|2022-10-13"
      ],
      "attributes":[
        "BULK"
      ]
    },
    {
      "source":788,
      "target":789,
      "directed":false,
      "length":0.00494909,
      "support":0.0,
      "removed":false,
      "sequences":[
        "ID_CEC-22-8968|ST_2|CODE_15029|SX_M|RISK_3|AGE_23|SES_1|SCO_2|CD4_2|DRUG_1|MET_NA|APP_0|RES_1|REC_0|VEN_0|CL_430|NAT_mex|2022-09-13",
        "ID_CEC-22-9116|ST_1|CODE_09006|SX_M|RISK_3|AGE_35|SES_2|SCO_3|CD4_1|DRUG_NA|MET_NA|APP_0|RES_1|REC_0|VEN_0|CL_430|NAT_mex|2022-09-28"
      ],
      "attributes":[
        "BULK"
      ]
    },
    {
      "source":788,
      "target":790,
      "directed":false,
      "length":0.0109981,
      "support":0.0,
      "removed":false,
      "sequences":[
        "ID_CEC-22-8968|ST_2|CODE_15029|SX_M|RISK_3|AGE_23|SES_1|SCO_2|CD4_2|DRUG_1|MET_NA|APP_0|RES_1|REC_0|VEN_0|CL_430|NAT_mex|2022-09-13",
        "ID_CEC-22-9214|ST_2|CODE_15099|SX_M|RISK_3|AGE_21|SES_2|SCO_1|CD4_2|DRUG_1|MET_NA|APP_0|RES_1|REC_0|VEN_0|CL_430|NAT_mex|2022-10-05"
      ],
      "attributes":[
        "BULK"
      ]
    },
    {
      "source":788,
      "target":791,
      "directed":false,
      "length":0.00388061,
      "support":0.0,
      "removed":false,
      "sequences":[
        "ID_CEC-22-8968|ST_2|CODE_15029|SX_M|RISK_3|AGE_23|SES_1|SCO_2|CD4_2|DRUG_1|MET_NA|APP_0|RES_1|REC_0|VEN_0|CL_430|NAT_mex|2022-09-13",
        "ID_CEC-22-9649|ST_2|CODE_15031|SX_M|RISK_3|AGE_23|SES_2|SCO_2|CD4_1|DRUG_0|MET_NA|APP_1|RES_1|REC_0|VEN_0|CL_430|NAT_mex|2022-11-23"
      ],
      "attributes":[
        "BULK"
      ]
    },
    {
      "source":413,
      "target":414,
      "directed":false,
      "length":0.0113488,
      "support":0.0,
      "removed":false,
      "sequences":[
        "ID_CEC-22-8980|ST_1|CODE_09007|SX_M|RISK_3|AGE_29|SES_2|SCO_2|CD4_1|DRUG_0|MET_NA|APP_0|RES_1|REC_0|VEN_0|CL_149|NAT_mex|2022-09-13",
        "ID_CEC-22-9488|ST_1|CODE_07106|SX_M|RISK_3|AGE_51|SES_2|SCO_2|CD4_2|DRUG_1|MET_NA|APP_0|RES_1|REC_0|VEN_0|CL_149|NAT_mex|2022-11-04"
      ],
      "attributes":[
        "BULK"
      ]
    },
    {
      "source":3392,
      "target":3393,
      "directed":false,
      "length":0.00601941,
      "support":0.0,
      "removed":false,
      "sequences":[
        "ID_CEC-22-8983|ST_1|CODE_09007|SX_M|RISK_3|AGE_26|SES_2|SCO_2|CD4_1|DRUG_1|MET_NA|APP_1|RES_1|REC_0|VEN_1|CL_1302|NAT_mex|2022-09-13",
        "ID_CEC-22-9758|ST_2|CODE_15031|SX_M|RISK_3|AGE_19|SES_2|SCO_2|CD4_2|DRUG_1|MET_NA|APP_0|RES_1|REC_1|VEN_0|CL_1302|NAT_mex|2022-12-05"
      ],
      "attributes":[
        "BULK"
      ]
    },
    {
      "source":1013,
      "target":1014,
      "directed":false,
      "length":0.00565959,
      "support":0.0,
      "removed":false,
      "sequences":[
        "ID_CEC-22-9001|ST_1|CODE_09012|SX_M|RISK_3|AGE_35|SES_2|SCO_3|CD4_1|DRUG_0|MET_NA|APP_1|RES_1|REC_0|VEN_1|CL_58|NAT_mex|2022-09-19",
        "ID_CEC-22-9003|ST_1|CODE_09010|SX_M|RISK_3|AGE_27|SES_2|SCO_3|CD4_2|DRUG_1|MET_NA|APP_1|RES_1|REC_0|VEN_0|CL_58|NAT_mex|2022-09-19"
      ],
      "attributes":[
        "BULK"
      ]
    },
    {
      "source":3394,
      "target":3395,
      "directed":false,
      "length":0.0117425,
      "support":0.0,
      "removed":false,
      "sequences":[
        "ID_CEC-22-9010|ST_2|CODE_15033|SX_M|RISK_3|AGE_28|SES_2|SCO_2|CD4_2|DRUG_1|MET_NA|APP_1|RES_1|REC_0|VEN_1|CL_1256|NAT_mex|2022-09-20",
        "ID_CEC-22-9557|ST_1|CODE_09005|SX_M|RISK_3|AGE_28|SES_1|SCO_2|CD4_1|DRUG_0|MET_NA|APP_NA|RES_1|REC_0|VEN_0|CL_1256|NAT_mex|2022-11-10"
      ],
      "attributes":[
        "BULK"
      ]
    },
    {
      "source":2011,
      "target":2013,
      "directed":false,
      "length":0.0077934,
      "support":0.0,
      "removed":false,
      "sequences":[
        "ID_CEC-22-9018|ST_2|CODE_15033|SX_M|RISK_3|AGE_27|SES_2|SCO_3|CD4_2|DRUG_1|MET_NA|APP_1|RES_1|REC_0|VEN_1|CL_832|NAT_mex|2022-09-20",
        "ID_CEC-22-9401|ST_1|CODE_09010|SX_M|RISK_3|AGE_28|SES_2|SCO_2|CD4_2|DRUG_1|MET_NA|APP_1|RES_1|REC_0|VEN_0|CL_832|NAT_mex|2022-10-24"
      ],
      "attributes":[
        "BULK"
      ]
    },
    {
      "source":2318,
      "target":2319,
      "directed":false,
      "length":0.00673157,
      "support":0.0,
      "removed":false,
      "sequences":[
        "ID_CEC-22-9029|ST_1|CODE_09016|SX_F|RISK_1|AGE_34|SES_2|SCO_3|CD4_3|DRUG_0|MET_NA|APP_0|RES_1|REC_0|VEN_0|CL_110|NAT_mex|2022-09-21",
        "ID_CEC-22-9030|ST_1|CODE_09016|SX_M|RISK_2|AGE_34|SES_2|SCO_3|CD4_2|DRUG_1|MET_NA|APP_0|RES_1|REC_0|VEN_1|CL_110|NAT_mex|2022-09-21"
      ],
      "attributes":[
        "BULK"
      ]
    },
    {
      "source":1075,
      "target":1079,
      "directed":false,
      "length":0.00423989,
      "support":0.0,
      "removed":false,
      "sequences":[
        "ID_CEC-22-9032|ST_2|CODE_15013|SX_M|RISK_NA|AGE_30|SES_NA|SCO_NA|CD4_2|DRUG_NA|MET_NA|APP_NA|RES_1|REC_0|VEN_NA|CL_68|NAT_NA|2022-09-21",
        "ID_CEC-22-9033|ST_2|CODE_15013|SX_M|RISK_3|AGE_33|SES_1|SCO_2|CD4_1|DRUG_1|MET_NA|APP_0|RES_1|REC_0|VEN_0|CL_68|NAT_mex|2022-09-21"
      ],
      "attributes":[
        "BULK"
      ]
    },
    {
      "source":230,
      "target":231,
      "directed":false,
      "length":0.0135198,
      "support":0.0,
      "removed":false,
      "sequences":[
        "ID_CEC-22-9035|ST_1|CODE_09015|SX_M|RISK_3|AGE_20|SES_1|SCO_2|CD4_2|DRUG_1|MET_NA|APP_1|RES_1|REC_0|VEN_0|CL_204|NAT_mex|2022-09-21",
        "ID_CEC-22-9120|ST_1|CODE_09013|SX_M|RISK_3|AGE_26|SES_1|SCO_3|CD4_1|DRUG_1|MET_NA|APP_0|RES_1|REC_0|VEN_0|CL_204|NAT_mex|2022-09-26"
      ],
      "attributes":[
        "BULK"
      ]
    },
    {
      "source":1368,
      "target":1369,
      "directed":false,
      "length":0.0102892,
      "support":0.0,
      "removed":false,
      "sequences":[
        "ID_CEC-22-9041|ST_2|CODE_15020|SX_M|RISK_3|AGE_20|SES_2|SCO_2|CD4_2|DRUG_0|MET_NA|APP_0|RES_1|REC_1|VEN_0|CL_519|NAT_mex|2022-09-22",
        "ID_CEC-22-9606|ST_1|CODE_09010|SX_M|RISK_3|AGE_26|SES_2|SCO_2|CD4_2|DRUG_0|MET_NA|APP_1|RES_1|REC_1|VEN_1|CL_519|NAT_mex|2022-11-16"
      ],
      "attributes":[
        "BULK"
      ]
    },
    {
      "source":742,
      "target":743,
      "directed":false,
      "length":0.00281958,
      "support":0.0,
      "removed":false,
      "sequences":[
        "ID_CEC-22-9058|ST_2|CODE_15026|SX_M|RISK_3|AGE_25|SES_1|SCO_2|CD4_1|DRUG_1|MET_NA|APP_1|RES_1|REC_0|VEN_0|CL_42|NAT_mex|2022-09-23",
        "ID_CEC-22-9122|ST_2|CODE_15120|SX_M|RISK_3|AGE_24|SES_2|SCO_2|CD4_2|DRUG_1|MET_NA|APP_1|RES_1|REC_0|VEN_0|CL_42|NAT_mex|2022-09-26"
      ],
      "attributes":[
        "BULK"
      ]
    },
    {
      "source":487,
      "target":488,
      "directed":false,
      "length":0.0106538,
      "support":0.0,
      "removed":false,
      "sequences":[
        "ID_CEC-22-9072|ST_1|CODE_09015|SX_M|RISK_3|AGE_21|SES_1|SCO_2|CD4_2|DRUG_1|MET_NA|APP_1|RES_1|REC_1|VEN_0|CL_390|NAT_mex|2022-09-26",
        "ID_CEC-22-9128|ST_1|CODE_09007|SX_M|RISK_3|AGE_22|SES_1|SCO_2|CD4_2|DRUG_1|MET_NA|APP_1|RES_1|REC_0|VEN_1|CL_390|NAT_mex|2022-09-28"
      ],
      "attributes":[
        "BULK"
      ]
    },
    {
      "source":1773,
      "target":1774,
      "directed":false,
      "length":0.012801,
      "support":0.0,
      "removed":false,
      "sequences":[
        "ID_CEC-22-9076|ST_1|CODE_09005|SX_M|RISK_3|AGE_23|SES_1|SCO_2|CD4_2|DRUG_0|MET_NA|APP_0|RES_1|REC_0|VEN_0|CL_526|NAT_mex|2022-09-26",
        "ID_CEC-22-9135|ST_1|CODE_09005|SX_M|RISK_3|AGE_18|SES_2|SCO_2|CD4_2|DRUG_1|MET_NA|APP_1|RES_1|REC_0|VEN_0|CL_526|NAT_mex|2022-09-29"
      ],
      "attributes":[
        "BULK"
      ]
    },
    {
      "source":1773,
      "target":1775,
      "directed":false,
      "length":0.0108901,
      "support":0.0,
      "removed":false,
      "sequences":[
        "ID_CEC-22-9076|ST_1|CODE_09005|SX_M|RISK_3|AGE_23|SES_1|SCO_2|CD4_2|DRUG_0|MET_NA|APP_0|RES_1|REC_0|VEN_0|CL_526|NAT_mex|2022-09-26",
        "ID_CEC-22-9629|ST_1|CODE_09005|SX_M|RISK_3|AGE_49|SES_2|SCO_3|CD4_1|DRUG_1|MET_NA|APP_0|RES_1|REC_0|VEN_0|CL_526|NAT_mex|2022-11-22"
      ],
      "attributes":[
        "BULK"
      ]
    },
    {
      "source":1200,
      "target":1203,
      "directed":false,
      "length":0.0110064,
      "support":0.0,
      "removed":false,
      "sequences":[
        "ID_CEC-22-9081|ST_1|CODE_09005|SX_M|RISK_3|AGE_32|SES_2|SCO_2|CD4_1|DRUG_1|MET_NA|APP_1|RES_1|REC_0|VEN_1|CL_421|NAT_mex|2022-09-26",
        "ID_CEC-22-9160|ST_1|CODE_09005|SX_M|RISK_3|AGE_20|SES_2|SCO_2|CD4_2|DRUG_NA|MET_NA|APP_1|RES_1|REC_0|VEN_1|CL_421|NAT_mex|2022-09-30"
      ],
      "attributes":[
        "BULK"
      ]
    },
    {
      "source":1793,
      "target":1794,
      "directed":false,
      "length":0.00423588,
      "support":0.0,
      "removed":false,
      "sequences":[
        "ID_CEC-22-9090|ST_1|CODE_07106|SX_M|RISK_3|AGE_36|SES_1|SCO_3|CD4_1|DRUG_1|MET_NA|APP_1|RES_1|REC_0|VEN_1|CL_698|NAT_mex|2022-09-26",
        "ID_CEC-22-9300|ST_2|CODE_15104|SX_M|RISK_3|AGE_35|SES_1|SCO_3|CD4_2|DRUG_1|MET_NA|APP_1|RES_1|REC_0|VEN_NA|CL_698|NAT_mex|2022-10-14"
      ],
      "attributes":[
        "BULK"
      ]
    },
    {
      "source":3396,
      "target":3397,
      "directed":false,
      "length":0.00708236,
      "support":0.0,
      "removed":false,
      "sequences":[
        "ID_CEC-22-9115|ST_1|CODE_09011|SX_M|RISK_3|AGE_27|SES_2|SCO_3|CD4_2|DRUG_0|MET_NA|APP_1|RES_1|REC_0|VEN_0|CL_1303|NAT_mex|2022-09-27",
        "ID_CEC-22-9729|ST_1|CODE_09007|SX_M|RISK_3|AGE_25|SES_1|SCO_2|CD4_2|DRUG_0|MET_NA|APP_0|RES_1|REC_0|VEN_0|CL_1303|NAT_mex|2022-11-30"
      ],
      "attributes":[
        "BULK"
      ]
    },
    {
      "source":789,
      "target":790,
      "directed":false,
      "length":0.0135223,
      "support":0.0,
      "removed":false,
      "sequences":[
        "ID_CEC-22-9116|ST_1|CODE_09006|SX_M|RISK_3|AGE_35|SES_2|SCO_3|CD4_1|DRUG_NA|MET_NA|APP_0|RES_1|REC_0|VEN_0|CL_430|NAT_mex|2022-09-28",
        "ID_CEC-22-9214|ST_2|CODE_15099|SX_M|RISK_3|AGE_21|SES_2|SCO_1|CD4_2|DRUG_1|MET_NA|APP_0|RES_1|REC_0|VEN_0|CL_430|NAT_mex|2022-10-05"
      ],
      "attributes":[
        "BULK"
      ]
    },
    {
      "source":789,
      "target":791,
      "directed":false,
      "length":0.00352925,
      "support":0.0,
      "removed":false,
      "sequences":[
        "ID_CEC-22-9116|ST_1|CODE_09006|SX_M|RISK_3|AGE_35|SES_2|SCO_3|CD4_1|DRUG_NA|MET_NA|APP_0|RES_1|REC_0|VEN_0|CL_430|NAT_mex|2022-09-28",
        "ID_CEC-22-9649|ST_2|CODE_15031|SX_M|RISK_3|AGE_23|SES_2|SCO_2|CD4_1|DRUG_0|MET_NA|APP_1|RES_1|REC_0|VEN_0|CL_430|NAT_mex|2022-11-23"
      ],
      "attributes":[
        "BULK"
      ]
    },
    {
      "source":3398,
      "target":3399,
      "directed":false,
      "length":0.0122803,
      "support":0.0,
      "removed":false,
      "sequences":[
        "ID_CEC-22-9118|ST_1|CODE_09007|SX_M|RISK_2|AGE_25|SES_1|SCO_2|CD4_1|DRUG_0|MET_NA|APP_0|RES_1|REC_0|VEN_1|CL_1248|NAT_mex|2022-09-27",
        "ID_CEC-22-9119|ST_1|CODE_09007|SX_F|RISK_1|AGE_30|SES_1|SCO_2|CD4_1|DRUG_0|MET_NA|APP_NA|RES_1|REC_0|VEN_NA|CL_1248|NAT_mex|2022-09-27"
      ],
      "attributes":[
        "BULK"
      ]
    },
    {
      "source":497,
      "target":498,
      "directed":false,
      "length":0.00565716,
      "support":0.0,
      "removed":false,
      "sequences":[
        "ID_CEC-22-9124|ST_1|CODE_09010|SX_M|RISK_3|AGE_22|SES_2|SCO_3|CD4_1|DRUG_1|MET_NA|APP_1|RES_1|REC_0|VEN_0|CL_392|NAT_mex|2022-09-28",
        "ID_CEC-22-9221|ST_1|CODE_09010|SX_M|RISK_3|AGE_43|SES_2|SCO_2|CD4_1|DRUG_0|MET_NA|APP_1|RES_1|REC_0|VEN_0|CL_392|NAT_mex|2022-10-06"
      ],
      "attributes":[
        "BULK"
      ]
    },
    {
      "source":1713,
      "target":1714,
      "directed":false,
      "length":0.00939758,
      "support":0.0,
      "removed":false,
      "sequences":[
        "ID_CEC-22-9126|ST_1|CODE_09004|SX_M|RISK_3|AGE_29|SES_1|SCO_2|CD4_2|DRUG_1|MET_NA|APP_1|RES_2|REC_1|VEN_0|CL_474|NAT_mex|2022-09-28",
        "ID_CEC-22-9301|ST_1|CODE_09004|SX_M|RISK_3|AGE_28|SES_2|SCO_2|CD4_1|DRUG_1|MET_NA|APP_1|RES_2|REC_0|VEN_0|CL_474|NAT_mex|2022-10-14"
      ],
      "attributes":[
        "BULK"
      ]
    },
    {
      "source":2342,
      "target":2343,
      "directed":false,
      "length":0.0128144,
      "support":0.0,
      "removed":false,
      "sequences":[
        "ID_CEC-22-9133|ST_1|CODE_09005|SX_M|RISK_3|AGE_36|SES_1|SCO_2|CD4_2|DRUG_0|MET_NA|APP_1|RES_1|REC_0|VEN_0|CL_1206|NAT_mex|2022-09-29",
        "ID_CEC-22-9416|ST_2|CODE_15070|SX_M|RISK_3|AGE_29|SES_2|SCO_2|CD4_1|DRUG_0|MET_NA|APP_1|RES_1|REC_0|VEN_1|CL_1206|NAT_mex|2022-10-26"
      ],
      "attributes":[
        "BULK"
      ]
    },
    {
      "source":1774,
      "target":1775,
      "directed":false,
      "length":0.005654,
      "support":0.0,
      "removed":false,
      "sequences":[
        "ID_CEC-22-9135|ST_1|CODE_09005|SX_M|RISK_3|AGE_18|SES_2|SCO_2|CD4_2|DRUG_1|MET_NA|APP_1|RES_1|REC_0|VEN_0|CL_526|NAT_mex|2022-09-29",
        "ID_CEC-22-9629|ST_1|CODE_09005|SX_M|RISK_3|AGE_49|SES_2|SCO_3|CD4_1|DRUG_1|MET_NA|APP_0|RES_1|REC_0|VEN_0|CL_526|NAT_mex|2022-11-22"
      ],
      "attributes":[
        "BULK"
      ]
    },
    {
      "source":451,
      "target":452,
      "directed":false,
      "length":0.00352736,
      "support":0.0,
      "removed":false,
      "sequences":[
        "ID_CEC-22-9136|ST_1|CODE_07106|SX_M|RISK_3|AGE_49|SES_2|SCO_2|CD4_2|DRUG_1|MET_NA|APP_0|RES_1|REC_0|VEN_0|CL_197|NAT_mex|2022-09-29",
        "ID_CEC-22-9200|ST_1|CODE_07106|SX_M|RISK_3|AGE_25|SES_1|SCO_2|CD4_2|DRUG_1|MET_NA|APP_1|RES_4|REC_0|VEN_0|CL_197|NAT_mex|2022-10-04"
      ],
      "attributes":[
        "BULK"
      ]
    },
    {
      "source":451,
      "target":453,
      "directed":false,
      "length":0.003535,
      "support":0.0,
      "removed":false,
      "sequences":[
        "ID_CEC-22-9136|ST_1|CODE_07106|SX_M|RISK_3|AGE_49|SES_2|SCO_2|CD4_2|DRUG_1|MET_NA|APP_0|RES_1|REC_0|VEN_0|CL_197|NAT_mex|2022-09-29",
        "ID_CEC-22-9249|ST_1|CODE_09007|SX_M|RISK_3|AGE_18|SES_2|SCO_2|CD4_3|DRUG_1|MET_NA|APP_1|RES_1|REC_1|VEN_1|CL_197|NAT_mex|2022-10-10"
      ],
      "attributes":[
        "BULK"
      ]
    },
    {
      "source":810,
      "target":811,
      "directed":false,
      "length":0.0124553,
      "support":0.0,
      "removed":false,
      "sequences":[
        "ID_CEC-22-9149|ST_1|CODE_09007|SX_M|RISK_3|AGE_25|SES_2|SCO_3|CD4_1|DRUG_1|MET_NA|APP_1|RES_1|REC_0|VEN_0|CL_189|NAT_mex|2022-09-28",
        "ID_CEC-22-9646|ST_1|CODE_09010|SX_M|RISK_3|AGE_23|SES_1|SCO_2|CD4_3|DRUG_1|MET_NA|APP_1|RES_1|REC_0|VEN_0|CL_189|NAT_mex|2022-11-23"
      ],
      "attributes":[
        "BULK"
      ]
    },
    {
      "source":3400,
      "target":3401,
      "directed":false,
      "length":0.0128357,
      "support":0.0,
      "removed":false,
      "sequences":[
        "ID_CEC-22-9159|ST_2|CODE_15106|SX_M|RISK_3|AGE_30|SES_1|SCO_3|CD4_1|DRUG_1|MET_NA|APP_1|RES_1|REC_0|VEN_1|CL_NA|NAT_mex|2022-09-30",
        "ID_CEC-22-9304|ST_1|CODE_09010|SX_M|RISK_3|AGE_27|SES_1|SCO_2|CD4_2|DRUG_1|MET_NA|APP_1|RES_1|REC_1|VEN_0|CL_NA|NAT_mex|2022-10-14"
      ],
      "attributes":[
        "BULK"
      ]
    },
    {
      "source":3402,
      "target":3403,
      "directed":false,
      "length":0.000351832,
      "support":0.0,
      "removed":false,
      "sequences":[
        "ID_CEC-22-9172|ST_1|CODE_07106|SX_M|RISK_2|AGE_33|SES_2|SCO_2|CD4_2|DRUG_1|MET_NA|APP_0|RES_1|REC_0|VEN_0|CL_1304|NAT_mex|2022-10-03",
        "ID_CEC-22-9176|ST_2|CODE_15033|SX_F|RISK_NA|AGE_28|SES_NA|SCO_NA|CD4_2|DRUG_NA|MET_NA|APP_NA|RES_1|REC_1|VEN_NA|CL_1304|NAT_NA|2022-10-03"
      ],
      "attributes":[
        "BULK"
      ]
    },
    {
      "source":3404,
      "target":3405,
      "directed":false,
      "length":0.0,
      "support":0.0,
      "removed":false,
      "sequences":[
        "ID_CEC-22-9196|ST_1|CODE_09016|SX_M|RISK_3|AGE_28|SES_1|SCO_2|CD4_2|DRUG_1|MET_NA|APP_0|RES_1|REC_0|VEN_0|CL_1305|NAT_mex|2022-10-04",
        "ID_CEC-22-9248|ST_1|CODE_09016|SX_M|RISK_3|AGE_29|SES_1|SCO_2|CD4_2|DRUG_1|MET_NA|APP_0|RES_1|REC_1|VEN_0|CL_1305|NAT_mex|2022-10-07"
      ],
      "attributes":[
        "BULK"
      ]
    },
    {
      "source":452,
      "target":453,
      "directed":false,
      "length":0.00852227,
      "support":0.0,
      "removed":false,
      "sequences":[
        "ID_CEC-22-9200|ST_1|CODE_07106|SX_M|RISK_3|AGE_25|SES_1|SCO_2|CD4_2|DRUG_1|MET_NA|APP_1|RES_4|REC_0|VEN_0|CL_197|NAT_mex|2022-10-04",
        "ID_CEC-22-9249|ST_1|CODE_09007|SX_M|RISK_3|AGE_18|SES_2|SCO_2|CD4_3|DRUG_1|MET_NA|APP_1|RES_1|REC_1|VEN_1|CL_197|NAT_mex|2022-10-10"
      ],
      "attributes":[
        "BULK"
      ]
    },
    {
      "source":1725,
      "target":1726,
      "directed":false,
      "length":0.00672061,
      "support":0.0,
      "removed":false,
      "sequences":[
        "ID_CEC-22-9206|ST_1|CODE_09006|SX_M|RISK_3|AGE_30|SES_2|SCO_3|CD4_1|DRUG_1|MET_NA|APP_1|RES_1|REC_0|VEN_0|CL_1052|NAT_mex|2022-10-03",
        "ID_CEC-22-9632|ST_2|CODE_15033|SX_M|RISK_3|AGE_22|SES_1|SCO_2|CD4_1|DRUG_0|MET_NA|APP_0|RES_2|REC_0|VEN_0|CL_1052|NAT_mex|2022-11-22"
      ],
      "attributes":[
        "BULK"
      ]
    },
    {
      "source":790,
      "target":791,
      "directed":false,
      "length":0.0120762,
      "support":0.0,
      "removed":false,
      "sequences":[
        "ID_CEC-22-9214|ST_2|CODE_15099|SX_M|RISK_3|AGE_21|SES_2|SCO_1|CD4_2|DRUG_1|MET_NA|APP_0|RES_1|REC_0|VEN_0|CL_430|NAT_mex|2022-10-05",
        "ID_CEC-22-9649|ST_2|CODE_15031|SX_M|RISK_3|AGE_23|SES_2|SCO_2|CD4_1|DRUG_0|MET_NA|APP_1|RES_1|REC_0|VEN_0|CL_430|NAT_mex|2022-11-23"
      ],
      "attributes":[
        "BULK"
      ]
    },
    {
      "source":1790,
      "target":1791,
      "directed":false,
      "length":0.000704085,
      "support":0.0,
      "removed":false,
      "sequences":[
        "ID_CEC-22-9225|ST_1|CODE_09012|SX_M|RISK_3|AGE_25|SES_2|SCO_2|CD4_2|DRUG_1|MET_NA|APP_0|RES_1|REC_0|VEN_0|CL_1211|NAT_mex|2022-10-06",
        "ID_CEC-22-9226|ST_1|CODE_09012|SX_M|RISK_3|AGE_28|SES_2|SCO_3|CD4_2|DRUG_1|MET_NA|APP_0|RES_1|REC_0|VEN_0|CL_1211|NAT_mex|2022-10-06"
      ],
      "attributes":[
        "BULK"
      ]
    },
    {
      "source":3406,
      "target":3407,
      "directed":false,
      "length":0.0115744,
      "support":0.0,
      "removed":false,
      "sequences":[
        "ID_CEC-22-9254|ST_1|CODE_09016|SX_M|RISK_3|AGE_27|SES_2|SCO_3|CD4_1|DRUG_1|MET_NA|APP_1|RES_1|REC_0|VEN_0|CL_1254|NAT_mex|2022-10-10",
        "ID_CEC-22-9306|ST_1|CODE_09016|SX_M|RISK_3|AGE_31|SES_2|SCO_3|CD4_2|DRUG_1|MET_NA|APP_1|RES_1|REC_0|VEN_1|CL_1254|NAT_mex|2022-10-14"
      ],
      "attributes":[
        "BULK"
      ]
    },
    {
      "source":1770,
      "target":1771,
      "directed":false,
      "length":0.00317651,
      "support":0.0,
      "removed":false,
      "sequences":[
        "ID_CEC-22-9255|ST_2|CODE_15045|SX_M|RISK_3|AGE_31|SES_2|SCO_3|CD4_1|DRUG_1|MET_NA|APP_1|RES_1|REC_0|VEN_1|CL_1139|NAT_mex|2022-10-10",
        "ID_CEC-22-9601|ST_2|CODE_15045|SX_F|RISK_3|AGE_27|SES_1|SCO_2|CD4_2|DRUG_0|MET_NA|APP_0|RES_1|REC_NA|VEN_0|CL_1139|NAT_mex|2022-11-16"
      ],
      "attributes":[
        "BULK"
      ]
    },
    {
      "source":1073,
      "target":1074,
      "directed":false,
      "length":0.00851033,
      "support":0.0,
      "removed":false,
      "sequences":[
        "ID_CEC-22-9278|ST_2|CODE_15013|SX_M|RISK_3|AGE_20|SES_2|SCO_2|CD4_1|DRUG_0|MET_NA|APP_0|RES_1|REC_0|VEN_0|CL_403|NAT_mex|2022-10-12",
        "ID_CEC-22-9297|ST_1|CODE_09007|SX_M|RISK_3|AGE_28|SES_2|SCO_2|CD4_2|DRUG_1|MET_NA|APP_1|RES_1|REC_0|VEN_0|CL_403|NAT_mex|2022-10-13"
      ],
      "attributes":[
        "BULK"
      ]
    },
    {
      "source":106,
      "target":107,
      "directed":false,
      "length":0.00992597,
      "support":0.0,
      "removed":false,
      "sequences":[
        "ID_CEC-22-9289|ST_1|CODE_09005|SX_M|RISK_NA|AGE_22|SES_NA|SCO_NA|CD4_2|DRUG_NA|MET_NA|APP_NA|RES_1|REC_0|VEN_NA|CL_16|NAT_NA|2022-10-13",
        "ID_CEC-22-9709|ST_2|CODE_15081|SX_M|RISK_3|AGE_36|SES_1|SCO_3|CD4_1|DRUG_1|MET_NA|APP_1|RES_1|REC_0|VEN_0|CL_16|NAT_mex|2022-11-30"
      ],
      "attributes":[
        "BULK"
      ]
    },
    {
      "source":106,
      "target":108,
      "directed":false,
      "length":0.00992157,
      "support":0.0,
      "removed":false,
      "sequences":[
        "ID_CEC-22-9289|ST_1|CODE_09005|SX_M|RISK_NA|AGE_22|SES_NA|SCO_NA|CD4_2|DRUG_NA|MET_NA|APP_NA|RES_1|REC_0|VEN_NA|CL_16|NAT_NA|2022-10-13",
        "ID_CEC-22-9719|ST_1|CODE_09003|SX_M|RISK_3|AGE_21|SES_1|SCO_2|CD4_2|DRUG_1|MET_NA|APP_1|RES_2|REC_1|VEN_0|CL_16|NAT_mex|2022-12-01"
      ],
      "attributes":[
        "BULK"
      ]
    },
    {
      "source":1714,
      "target":1715,
      "directed":false,
      "length":0.0109964,
      "support":0.0,
      "removed":false,
      "sequences":[
        "ID_CEC-22-9301|ST_1|CODE_09004|SX_M|RISK_3|AGE_28|SES_2|SCO_2|CD4_1|DRUG_1|MET_NA|APP_1|RES_2|REC_0|VEN_0|CL_474|NAT_mex|2022-10-14",
        "ID_CEC-22-9457|ST_2|CODE_15035|SX_M|RISK_NA|AGE_23|SES_NA|SCO_NA|CD4_1|DRUG_NA|MET_NA|APP_NA|RES_2|REC_0|VEN_NA|CL_474|NAT_NA|2022-10-31"
      ],
      "attributes":[
        "BULK"
      ]
    },
    {
      "source":1522,
      "target":1523,
      "directed":false,
      "length":0.00636223,
      "support":0.0,
      "removed":false,
      "sequences":[
        "ID_CEC-22-9311|ST_1|CODE_09008|SX_M|RISK_3|AGE_25|SES_1|SCO_2|CD4_2|DRUG_1|MET_NA|APP_1|RES_1|REC_1|VEN_1|CL_129|NAT_mex|2022-10-17",
        "ID_CEC-22-9741|ST_1|CODE_09016|SX_M|RISK_3|AGE_39|SES_1|SCO_2|CD4_2|DRUG_1|MET_NA|APP_1|RES_1|REC_0|VEN_0|CL_129|NAT_mex|2022-12-02"
      ],
      "attributes":[
        "BULK"
      ]
    },
    {
      "source":988,
      "target":989,
      "directed":false,
      "length":0.00317654,
      "support":0.0,
      "removed":false,
      "sequences":[
        "ID_CEC-22-9320|ST_1|CODE_09015|SX_M|RISK_2|AGE_37|SES_1|SCO_2|CD4_1|DRUG_0|MET_NA|APP_0|RES_1|REC_0|VEN_0|CL_462|NAT_mex|2022-10-17",
        "ID_CEC-22-9321|ST_1|CODE_09013|SX_F|RISK_1|AGE_34|SES_1|SCO_3|CD4_1|DRUG_0|MET_NA|APP_0|RES_1|REC_0|VEN_0|CL_462|NAT_mex|2022-10-17"
      ],
      "attributes":[
        "BULK"
      ]
    },
    {
      "source":1222,
      "target":1223,
      "directed":false,
      "length":0.010293,
      "support":0.0,
      "removed":false,
      "sequences":[
        "ID_CEC-22-9354|ST_2|CODE_15058|SX_M|RISK_3|AGE_20|SES_1|SCO_2|CD4_2|DRUG_1|MET_NA|APP_1|RES_5|REC_1|VEN_1|CL_138|NAT_mex|2022-10-20",
        "ID_CEC-22-9361|ST_1|CODE_07106|SX_M|RISK_3|AGE_23|SES_2|SCO_2|CD4_2|DRUG_1|MET_1|APP_1|RES_5|REC_0|VEN_1|CL_138|NAT_mex|2022-10-20"
      ],
      "attributes":[
        "BULK"
      ]
    },
    {
      "source":3408,
      "target":3409,
      "directed":false,
      "length":0.00211839,
      "support":0.0,
      "removed":false,
      "sequences":[
        "ID_CEC-22-9382|ST_1|CODE_09007|SX_F|RISK_1|AGE_36|SES_1|SCO_1|CD4_2|DRUG_1|MET_NA|APP_0|RES_1|REC_0|VEN_0|CL_1307|NAT_mex|2022-10-21",
        "ID_CEC-22-9384|ST_1|CODE_09007|SX_M|RISK_2|AGE_37|SES_2|SCO_1|CD4_1|DRUG_0|MET_NA|APP_0|RES_1|REC_0|VEN_0|CL_1307|NAT_mex|2022-10-21"
      ],
      "attributes":[
        "BULK"
      ]
    },
    {
      "source":3410,
      "target":3411,
      "directed":false,
      "length":0.00211559,
      "support":0.0,
      "removed":false,
      "sequences":[
        "ID_CEC-22-9390|ST_2|CODE_15024|SX_F|RISK_1|AGE_36|SES_1|SCO_2|CD4_2|DRUG_0|MET_NA|APP_0|RES_1|REC_0|VEN_0|CL_1308|NAT_mex|2022-10-24",
        "ID_CEC-22-9392|ST_2|CODE_15121|SX_M|RISK_2|AGE_36|SES_1|SCO_1|CD4_2|DRUG_1|MET_NA|APP_0|RES_1|REC_0|VEN_0|CL_1308|NAT_mex|2022-10-24"
      ],
      "attributes":[
        "BULK"
      ]
    },
    {
      "source":217,
      "target":218,
      "directed":false,
      "length":0.00850687,
      "support":0.0,
      "removed":false,
      "sequences":[
        "ID_CEC-22-9411|ST_2|CODE_15093|SX_M|RISK_3|AGE_19|SES_1|SCO_2|CD4_1|DRUG_0|MET_NA|APP_0|RES_1|REC_0|VEN_0|CL_23|NAT_mex|2022-10-26",
        "ID_CEC-22-9509|ST_2|CODE_15099|SX_M|RISK_3|AGE_18|SES_2|SCO_2|CD4_2|DRUG_1|MET_NA|APP_1|RES_1|REC_0|VEN_1|CL_23|NAT_mex|2022-11-07"
      ],
      "attributes":[
        "BULK"
      ]
    },
    {
      "source":1590,
      "target":1591,
      "directed":false,
      "length":0.0014099,
      "support":0.0,
      "removed":false,
      "sequences":[
        "ID_CEC-22-9429|ST_2|CODE_15104|SX_M|RISK_3|AGE_25|SES_2|SCO_2|CD4_2|DRUG_1|MET_NA|APP_0|RES_1|REC_0|VEN_0|CL_608|NAT_mex|2022-10-27",
        "ID_CEC-22-9430|ST_1|CODE_09005|SX_M|RISK_3|AGE_31|SES_2|SCO_3|CD4_2|DRUG_1|MET_NA|APP_0|RES_2|REC_0|VEN_1|CL_608|NAT_mex|2022-10-27"
      ],
      "attributes":[
        "BULK"
      ]
    },
    {
      "source":3412,
      "target":3413,
      "directed":false,
      "length":0.0136883,
      "support":0.0,
      "removed":false,
      "sequences":[
        "ID_CEC-22-9432|ST_1|CODE_09015|SX_M|RISK_NA|AGE_30|SES_NA|SCO_NA|CD4_1|DRUG_NA|MET_NA|APP_NA|RES_1|REC_0|VEN_NA|CL_NA|NAT_NA|2022-10-27",
        "ID_CEC-22-9433|ST_2|CODE_15108|SX_F|RISK_NA|AGE_35|SES_NA|SCO_NA|CD4_2|DRUG_NA|MET_NA|APP_NA|RES_2|REC_0|VEN_NA|CL_NA|NAT_NA|2022-10-27"
      ],
      "attributes":[
        "BULK"
      ]
    },
    {
      "source":1158,
      "target":1159,
      "directed":false,
      "length":0.0110032,
      "support":0.0,
      "removed":false,
      "sequences":[
        "ID_CEC-22-9447|ST_1|CODE_09010|SX_M|RISK_3|AGE_19|SES_2|SCO_2|CD4_2|DRUG_1|MET_NA|APP_1|RES_1|REC_0|VEN_0|CL_202|NAT_mex|2022-10-28",
        "ID_CEC-22-9551|ST_1|CODE_09015|SX_M|RISK_3|AGE_30|SES_2|SCO_3|CD4_3|DRUG_1|MET_1|APP_1|RES_1|REC_0|VEN_1|CL_202|NAT_mex|2022-11-10"
      ],
      "attributes":[
        "BULK"
      ]
    },
    {
      "source":1943,
      "target":1944,
      "directed":false,
      "length":0.00353309,
      "support":0.0,
      "removed":false,
      "sequences":[
        "ID_CEC-22-9478|ST_2|CODE_15058|SX_M|RISK_3|AGE_39|SES_2|SCO_3|CD4_1|DRUG_1|MET_NA|APP_0|RES_1|REC_0|VEN_0|CL_1253|NAT_mex|2022-11-04",
        "ID_CEC-22-9636|ST_1|CODE_09007|SX_M|RISK_3|AGE_28|SES_2|SCO_2|CD4_2|DRUG_0|MET_NA|APP_0|RES_1|REC_0|VEN_1|CL_1253|NAT_mex|2022-11-22"
      ],
      "attributes":[
        "BULK"
      ]
    },
    {
      "source":2336,
      "target":2337,
      "directed":false,
      "length":0.002467,
      "support":0.0,
      "removed":false,
      "sequences":[
        "ID_CEC-22-9528|ST_1|CODE_09012|SX_M|RISK_3|AGE_30|SES_2|SCO_2|CD4_2|DRUG_0|MET_NA|APP_0|RES_2|REC_0|VEN_0|CL_1013|NAT_mex|2022-11-08",
        "ID_CEC-22-9531|ST_1|CODE_09012|SX_M|RISK_3|AGE_30|SES_2|SCO_3|CD4_1|DRUG_1|MET_NA|APP_1|RES_1|REC_0|VEN_0|CL_1013|NAT_mex|2022-11-08"
      ],
      "attributes":[
        "BULK"
      ]
    },
    {
      "source":656,
      "target":657,
      "directed":false,
      "length":0.000351952,
      "support":0.0,
      "removed":false,
      "sequences":[
        "ID_CEC-22-9537|ST_2|CODE_15081|SX_M|RISK_3|AGE_25|SES_2|SCO_2|CD4_1|DRUG_0|MET_NA|APP_0|RES_1|REC_0|VEN_0|CL_208|NAT_mex|2022-11-09",
        "ID_CEC-22-9538|ST_2|CODE_15109|SX_M|RISK_3|AGE_32|SES_2|SCO_2|CD4_1|DRUG_1|MET_NA|APP_1|RES_1|REC_0|VEN_1|CL_208|NAT_mex|2022-11-09"
      ],
      "attributes":[
        "BULK"
      ]
    },
    {
      "source":1686,
      "target":1687,
      "directed":false,
      "length":0.0092077,
      "support":0.0,
      "removed":false,
      "sequences":[
        "ID_CEC-22-9584|ST_1|CODE_09005|SX_M|RISK_3|AGE_22|SES_1|SCO_2|CD4_3|DRUG_1|MET_NA|APP_1|RES_6|REC_0|VEN_1|CL_567|NAT_mex|2022-11-15",
        "ID_CEC-22-9631|ST_2|CODE_15033|SX_M|RISK_3|AGE_32|SES_2|SCO_2|CD4_1|DRUG_0|MET_NA|APP_1|RES_1|REC_0|VEN_NA|CL_567|NAT_mex|2022-11-22"
      ],
      "attributes":[
        "BULK"
      ]
    },
    {
      "source":3414,
      "target":3415,
      "directed":false,
      "length":0.00176134,
      "support":0.0,
      "removed":false,
      "sequences":[
        "ID_CEC-22-9588|ST_1|CODE_09010|SX_M|RISK_3|AGE_33|SES_2|SCO_2|CD4_1|DRUG_0|MET_NA|APP_0|RES_1|REC_0|VEN_0|CL_1312|NAT_mex|2022-11-15",
        "ID_CEC-22-9635|ST_1|CODE_09010|SX_M|RISK_3|AGE_33|SES_2|SCO_2|CD4_2|DRUG_0|MET_NA|APP_1|RES_1|REC_0|VEN_0|CL_1312|NAT_mex|2022-11-22"
      ],
      "attributes":[
        "BULK"
      ]
    },
    {
      "source":1721,
      "target":1722,
      "directed":false,
      "length":0.00105678,
      "support":0.0,
      "removed":false,
      "sequences":[
        "ID_CEC-22-9624|ST_1|CODE_09007|SX_M|RISK_3|AGE_23|SES_2|SCO_2|CD4_1|DRUG_1|MET_NA|APP_0|RES_1|REC_0|VEN_1|CL_1251|NAT_mex|2022-11-17",
        "ID_CEC-22-9784|ST_1|CODE_09007|SX_M|RISK_3|AGE_30|SES_2|SCO_2|CD4_1|DRUG_1|MET_NA|APP_0|RES_1|REC_0|VEN_0|CL_1251|NAT_mex|2022-12-06"
      ],
      "attributes":[
        "BULK"
      ]
    },
    {
      "source":1721,
      "target":1723,
      "directed":false,
      "length":0.00176276,
      "support":0.0,
      "removed":false,
      "sequences":[
        "ID_CEC-22-9624|ST_1|CODE_09007|SX_M|RISK_3|AGE_23|SES_2|SCO_2|CD4_1|DRUG_1|MET_NA|APP_0|RES_1|REC_0|VEN_1|CL_1251|NAT_mex|2022-11-17",
        "ID_CEC-22-9788|ST_1|CODE_09007|SX_M|RISK_3|AGE_28|SES_2|SCO_2|CD4_2|DRUG_1|MET_NA|APP_0|RES_1|REC_0|VEN_0|CL_1251|NAT_mex|2022-12-06"
      ],
      "attributes":[
        "BULK"
      ]
    },
    {
      "source":3417,
      "target":3416,
      "directed":false,
      "length":0.00743266,
      "support":0.0,
      "removed":false,
      "sequences":[
        "ID_CEC-22-9643|ST_2|CODE_15100|SX_M|RISK_3|AGE_49|SES_2|SCO_2|CD4_3|DRUG_1|MET_NA|APP_1|RES_1|REC_0|VEN_0|CL_1313|NAT_mex|2022-11-22",
        "ID_CEC-22-9840|ST_2|CODE_15099|SX_M|RISK_3|AGE_30|SES_1|SCO_2|CD4_2|DRUG_0|MET_NA|APP_0|RES_2|REC_0|VEN_0|CL_1313|NAT_mex|2022-12-12"
      ],
      "attributes":[
        "BULK"
      ]
    },
    {
      "source":3418,
      "target":3419,
      "directed":false,
      "length":0.00211437,
      "support":0.0,
      "removed":false,
      "sequences":[
        "ID_CEC-22-9666|ST_1|CODE_09007|SX_M|RISK_3|AGE_22|SES_1|SCO_2|CD4_1|DRUG_0|MET_NA|APP_0|RES_1|REC_0|VEN_0|CL_1314|NAT_mex|2022-11-24",
        "ID_CEC-22-9831|ST_1|CODE_09011|SX_M|RISK_NA|AGE_25|SES_NA|SCO_NA|CD4_1|DRUG_NA|MET_NA|APP_NA|RES_1|REC_0|VEN_NA|CL_1314|NAT_NA|2022-12-09"
      ],
      "attributes":[
        "BULK"
      ]
    },
    {
      "source":1458,
      "target":1459,
      "directed":false,
      "length":0.00105601,
      "support":0.0,
      "removed":false,
      "sequences":[
        "ID_CEC-22-9676|ST_2|CODE_15025|SX_M|RISK_NA|AGE_31|SES_NA|SCO_NA|CD4_1|DRUG_NA|MET_NA|APP_NA|RES_1|REC_0|VEN_NA|CL_1249|NAT_NA|2022-11-25",
        "ID_CEC-22-9765|ST_2|CODE_15033|SX_M|RISK_3|AGE_28|SES_2|SCO_3|CD4_2|DRUG_1|MET_NA|APP_0|RES_1|REC_0|VEN_0|CL_1249|NAT_mex|2022-12-05"
      ],
      "attributes":[
        "BULK"
      ]
    },
    {
      "source":3420,
      "target":3421,
      "directed":false,
      "length":0.0125917,
      "support":0.0,
      "removed":false,
      "sequences":[
        "ID_CEC-22-9678|ST_2|CODE_15104|SX_M|RISK_3|AGE_23|SES_1|SCO_2|CD4_1|DRUG_0|MET_NA|APP_0|RES_1|REC_0|VEN_0|CL_1315|NAT_mex|2022-11-25",
        "ID_CEC-22-9791|ST_2|CODE_15104|SX_M|RISK_3|AGE_19|SES_2|SCO_1|CD4_2|DRUG_0|MET_NA|APP_0|RES_1|REC_0|VEN_0|CL_1315|NAT_mex|2022-12-07"
      ],
      "attributes":[
        "BULK"
      ]
    },
    {
      "source":706,
      "target":711,
      "directed":false,
      "length":0.00637962,
      "support":0.0,
      "removed":false,
      "sequences":[
        "ID_CEC-22-9692|ST_1|CODE_09012|SX_M|RISK_3|AGE_26|SES_2|SCO_2|CD4_2|DRUG_1|MET_NA|APP_1|RES_1|REC_0|VEN_0|CL_219|NAT_mex|2022-11-28",
        "ID_CEC-22-9747|ST_1|CODE_09012|SX_M|RISK_3|AGE_28|SES_1|SCO_2|CD4_2|DRUG_1|MET_NA|APP_1|RES_1|REC_0|VEN_1|CL_219|NAT_mex|2022-12-05"
      ],
      "attributes":[
        "BULK"
      ]
    },
    {
      "source":107,
      "target":108,
      "directed":false,
      "length":0.00921637,
      "support":0.0,
      "removed":false,
      "sequences":[
        "ID_CEC-22-9709|ST_2|CODE_15081|SX_M|RISK_3|AGE_36|SES_1|SCO_3|CD4_1|DRUG_1|MET_NA|APP_1|RES_1|REC_0|VEN_0|CL_16|NAT_mex|2022-11-30",
        "ID_CEC-22-9719|ST_1|CODE_09003|SX_M|RISK_3|AGE_21|SES_1|SCO_2|CD4_2|DRUG_1|MET_NA|APP_1|RES_2|REC_1|VEN_0|CL_16|NAT_mex|2022-12-01"
      ],
      "attributes":[
        "BULK"
      ]
    },
    {
      "source":3422,
      "target":3423,
      "directed":false,
      "length":0.00105605,
      "support":0.0,
      "removed":false,
      "sequences":[
        "ID_CEC-22-9732|ST_2|CODE_15060|SX_M|RISK_3|AGE_31|SES_2|SCO_2|CD4_2|DRUG_0|MET_NA|APP_1|RES_1|REC_0|VEN_0|CL_1317|NAT_mex|2022-12-01",
        "ID_CEC-22-9735|ST_2|CODE_15013|SX_M|RISK_3|AGE_19|SES_1|SCO_2|CD4_2|DRUG_1|MET_NA|APP_0|RES_1|REC_0|VEN_0|CL_1317|NAT_mex|2022-12-01"
      ],
      "attributes":[
        "BULK"
      ]
    },
    {
      "source":1722,
      "target":1723,
      "directed":false,
      "length":0.0021156,
      "support":0.0,
      "removed":false,
      "sequences":[
        "ID_CEC-22-9784|ST_1|CODE_09007|SX_M|RISK_3|AGE_30|SES_2|SCO_2|CD4_1|DRUG_1|MET_NA|APP_0|RES_1|REC_0|VEN_0|CL_1251|NAT_mex|2022-12-06",
        "ID_CEC-22-9788|ST_1|CODE_09007|SX_M|RISK_3|AGE_28|SES_2|SCO_2|CD4_2|DRUG_1|MET_NA|APP_0|RES_1|REC_0|VEN_0|CL_1251|NAT_mex|2022-12-06"
      ],
      "attributes":[
        "BULK"
      ]
    },
    {
      "source":2334,
      "target":2332,
      "directed":false,
      "length":0.00814406,
      "support":0.0,
      "removed":false,
      "sequences":[
        "ID_CEC-22-9826|ST_1|CODE_09008|SX_M|RISK_3|AGE_20|SES_2|SCO_2|CD4_1|DRUG_1|MET_NA|APP_0|RES_3|REC_0|VEN_0|CL_1255|NAT_mex|2022-12-09",
        "ID_CEC-22-9879|ST_1|CODE_09008|SX_M|RISK_3|AGE_28|SES_1|SCO_2|CD4_2|DRUG_0|MET_NA|APP_1|RES_3|REC_0|VEN_0|CL_1255|NAT_mex|2022-12-15"
      ],
      "attributes":[
        "BULK"
      ]
    }
  ],
  "patient_attribute_schema":{
    "ehars_uid":{
      "name":"ehars_uid",
      "type":"String",
      "label":"ehars_uid"
    },
    "ST":{
      "name":"ST",
      "type":"String",
      "label":"ST"
    },
    "RISK":{
      "name":"RISK",
      "type":"String",
      "label":"RISK"
    },
    "MET":{
      "name":"MET",
      "type":"String",
      "label":"MET"
    },
    "NAT":{
      "name":"NAT",
      "type":"String",
      "label":"NAT"
    }
  }
}
```
