## Supplementary material for "HIV Transmission Dynamics in Greater Mexico City are Shaped by Dense Spatial Mixing": SF3_HIV_CIENI-CEC.tree

```
(CEC-19-0001:0.02494,((((((((((((((((((((((((((((((((((((((CEC-19-0002:0.00713,CEC-22-7757:0.00296):0.00453,(CEC-21-2749:0.00443,CEC-21-3480:0.00116):0.02645):0.00109,(CEC-22-7012:0.01480,(CEC-22-9078:0.01469,CEC-22-9444:0.00406):0.00103):0.00077):0.00471,CEC-20-1183:0.00918):0.00640,(CEC-19-0011:0.00031,CEC-20-2214:0.00307):0.02122):0.00295,(((CEC-20-1479:0.00723,CEC-22-8155:0.00406):0.00044,CEC-21-3220:0.00179):0.02300,CEC-20-1809:0.02388):0.00476):0.00200,(CEC-19-0357:0.00347,CEC-22-8385:0.00628):0.02565):0.00216,((((CEC-20-1485:0.00755,CEC-22-8459:0.00820):0.00213,CEC-21-2841:0.00248):0.01645,CEC-22-7720:0.01741):0.00112,CEC-21-2634:0.01403):0.00151):0.00133,CEC-21-5064:0.03088):0.00397,((CEC-19-0850:0.00848,(CEC-21-2794:0.01199,CEC-22-6687:0.00925):0.00249):0.01324,CEC-21-3131:0.00955):0.01879):0.00723,(CEC-21-5301:0.00471,CEC-22-7842:0.00685):0.03465):0.01379,CEC-20-1106:0.03659):0.00122,((((CEC-20-0901:0.00000,(CEC-20-1769:0.00000,(CEC-20-1804:0.00000,(CEC-20-1845:0.00037,CEC-22-6619:0.00578):0.00044):0.00000):0.00000):0.02283,(CEC-21-3164:0.01463,CEC-21-4160:0.00566):0.00803):0.00885,((CEC-20-1444:0.02438,CEC-21-2835:0.01509):0.00430,CEC-22-6133:0.02331):0.00510):0.01836,(((CEC-21-3290:0.02481,(CEC-21-5203:0.01725,CEC-22-9657:0.02456):0.00828):0.01015,CEC-21-5564:0.04404):0.00147,CEC-22-8171:0.03248):0.00109):0.00124):0.00211,((((((((CEC-19-0051:0.01447,CEC-19-0296:0.00156):0.00948,((CEC-19-0556:0.01591,CEC-20-1103:0.02932):0.00444,((CEC-19-0638:0.01246,CEC-21-5799:0.01420):0.00232,CEC-21-3773:0.02450):0.00734):0.00222):0.00270,(CEC-22-7408:0.00887,CEC-22-7460:0.00255):0.02580):0.00080,((CEC-20-2173:0.00807,CEC-21-2378:0.00499):0.00157,CEC-22-9396:0.00669):0.02523):0.00247,((CEC-19-0317:0.00247,CEC-22-5946:0.00336):0.03270,(CEC-21-2570:0.02966,CEC-21-2840:0.01736):0.00272):0.00470):0.00657,((CEC-21-3869:0.01332,CEC-21-4400:0.02813):0.01735,CEC-21-3918:0.03240):0.00331):0.00393,(((CEC-19-0356:0.01201,CEC-20-1896:0.00485):0.01597,(((CEC-21-4494:0.00552,CEC-22-8581:0.00555):0.00313,(CEC-22-6388:0.00293,CEC-22-7066:0.00000):0.00589):0.00119,CEC-22-7869:0.00571):0.00845):0.01414,CEC-22-8006:0.02771):0.00863):0.00503,((((((((CEC-19-0633:0.00420,CEC-22-8589:0.00399):0.00081,CEC-21-4418:0.00285):0.00039,CEC-21-3432:0.00431):0.00000,CEC-21-3512:0.00581):0.00304,CEC-21-4425:0.00823):0.00131,CEC-22-6015:0.00603):0.01526,((CEC-21-4557:0.00841,(CEC-21-4838:0.00000,CEC-21-4953:0.00000):0.00961):0.00446,(CEC-22-6589:0.00701,CEC-22-7870:0.01042):0.00682):0.01047):0.00353,((CEC-21-5150:0.00057,CEC-22-8361:0.00267):0.00037,CEC-21-5151:0.00036):0.03867):0.00880):0.00112):0.00051,((((((((((((((((((((CEC-19-0034:0.01822,CEC-19-0770:0.02193):0.00931,((CEC-22-5963:0.00269,CEC-22-7377:0.01073):0.01080,(CEC-22-8786:0.00369,CEC-22-8862:0.00168):0.02064):0.00516):0.00570,(CEC-20-2182:0.00770,(CEC-22-8050:0.00000,CEC-22-8102:0.00142):0.00612):0.02447):0.01093,(((((CEC-19-0084:0.00640,(CEC-21-2602:0.00147,(CEC-21-5238:0.00806,CEC-22-8951:0.00506):0.00039):0.00054):0.00589,CEC-21-3707:0.01208):0.00568,CEC-22-7210:0.00764):0.00294,CEC-19-0473:0.00850):0.01339,CEC-20-1583:0.02172):0.00535):0.00585,(((((CEC-19-0212:0.00636,(CEC-21-3014:0.00882,CEC-21-4010:0.01036):0.01062):0.02194,CEC-22-9397:0.02488):0.00256,((CEC-21-2817:0.01393,CEC-21-5470:0.01917):0.01456,CEC-22-9418:0.02509):0.00198):0.00522,(((((CEC-19-0262:0.00499,CEC-19-0263:0.00158):0.00385,CEC-20-1306:0.01684):0.01140,(CEC-21-3193:0.00188,CEC-21-3197:0.00356):0.01087):0.00226,(((((CEC-19-0300:0.00148,CEC-19-0641:0.00568):0.00094,CEC-21-5284:0.00274):0.02036,((((CEC-19-0537:0.00000,CEC-19-0538:0.00181):0.01143,CEC-19-0546:0.00553):0.00076,((((CEC-20-0994:0.00485,CEC-21-2834:0.00142):0.00080,((CEC-20-1604:0.00639,(CEC-20-2137:0.00188,(CEC-21-5226:0.00718,CEC-22-7081:0.00254):0.00114):0.00108):0.00194,CEC-22-6072:0.00887):0.00210):0.00112,CEC-21-2796:0.00219):0.00076,CEC-21-4014:0.01276):0.00036):0.01117,CEC-22-8262:0.01700):0.00335):0.00140,CEC-20-1165:0.01731):0.00096,(((CEC-19-0777:0.00590,(CEC-21-2886:0.00571,CEC-21-5744:0.00266):0.01178):0.01182,((CEC-20-1551:0.01543,(CEC-21-3448:0.00548,CEC-21-3449:0.00000):0.01401):0.00666,(CEC-22-8176:0.01082,CEC-22-8873:0.00572):0.01235):0.00833):0.00107,CEC-21-3912:0.02228):0.00171):0.00076):0.00481,(CEC-21-4403:0.00252,CEC-21-5583:0.00357):0.03830):0.00662):0.00329,((((CEC-22-7031:0.00437,CEC-22-7032:0.00033):0.00804,CEC-22-7168:0.00131):0.00188,CEC-22-7239:0.01126):0.03475,CEC-22-9504:0.04456):0.00487):0.00086):0.00412,((CEC-20-2117:0.03400,((CEC-22-6098:0.00448,CEC-22-6551:0.00206):0.01092,CEC-22-8364:0.01311):0.02624):0.00428,(CEC-20-2180:0.02344,(CEC-21-5008:0.00487,CEC-22-9484:0.00083):0.02328):0.01562):0.00133):0.00106,(((CEC-19-0381:0.00607,CEC-22-6396:0.01380):0.00238,((CEC-20-1158:0.00862,CEC-22-6100:0.01165):0.00822,CEC-22-6208:0.03219):0.00466):0.00242,(CEC-21-3495:0.00000,CEC-21-5269:0.00250):0.01884):0.02028):0.00054,((((((((CEC-19-0191:0.00244,CEC-22-7041:0.00779):0.00226,(CEC-21-3275:0.00532,CEC-21-5594:0.00000):0.00609):0.00076,((CEC-19-0588:0.00871,CEC-22-6606:0.00716):0.00134,(CEC-21-2435:0.00506,CEC-21-5543:0.00962):0.00335):0.00228):0.00135,(((CEC-19-1002:0.00507,(CEC-21-3645:0.00106,CEC-21-5352:0.00284):0.00937):0.00220,CEC-22-9385:0.00400):0.00165,(CEC-22-6889:0.01148,CEC-22-9123:0.00870):0.00183):0.00058):0.02879,(CEC-20-1210:0.02135,CEC-22-7773:0.03882):0.00309):0.00957,(((CEC-21-3539:0.00429,(((CEC-22-6370:0.00360,CEC-22-9169:0.01078):0.00179,CEC-22-8691:0.00049):0.00086,CEC-22-8122:0.00864):0.00500):0.00723,CEC-21-4342:0.01077):0.02053,((CEC-21-4758:0.00444,(CEC-22-8590:0.00073,CEC-22-8591:0.00844):0.00734):0.01729,CEC-21-5873:0.02909):0.00683):0.00172):0.00107,(CEC-19-0652:0.03932,((((CEC-19-0797:0.00104,CEC-20-1702:0.00371):0.00521,CEC-22-7151:0.00931):0.00078,CEC-22-6750:0.01515):0.01689,((CEC-21-2656:0.00766,CEC-21-3398:0.01131):0.01339,CEC-22-6544:0.02017):0.00224):0.00864):0.00487):0.00160,(((CEC-19-0261:0.00553,CEC-21-2762:0.00259):0.00603,(CEC-22-7432:0.00750,CEC-22-7681:0.00606):0.01804):0.02085,(((((((CEC-19-0354:0.00044,CEC-21-3776:0.00388):0.00091,CEC-21-3780:0.00379):0.00072,CEC-22-7900:0.00412):0.01200,CEC-21-5623:0.00767):0.00330,((CEC-21-2901:0.00000,CEC-22-6297:0.00593):0.00819,(CEC-21-3035:0.00290,((CEC-21-3588:0.00970,CEC-22-8185:0.00897):0.00144,CEC-22-9650:0.00199):0.00093):0.00769):0.00219):0.00899,CEC-20-2124:0.01854):0.01309,((CEC-21-5937:0.00503,(CEC-22-7669:0.00000,CEC-22-7952:0.00071):0.00157):0.01597,(CEC-22-5952:0.01359,CEC-22-5954:0.00665):0.00958):0.00834):0.01031):0.00250):0.00095):0.00169,((((CEC-20-2268:0.00686,CEC-21-3435:0.00649):0.00192,CEC-21-3026:0.00658):0.00247,CEC-22-9238:0.00999):0.02131,((CEC-22-7380:0.02566,CEC-22-7572:0.03505):0.00263,CEC-22-7782:0.02454):0.01334):0.00258):0.00016,(((((CEC-19-0786:0.00426,CEC-22-6886:0.00161):0.00168,((CEC-21-2856:0.00000,CEC-21-3223:0.00071):0.00093,(CEC-22-6372:0.00199,CEC-22-6531:0.00016):0.00069):0.00530):0.02092,(((CEC-20-1404:0.01433,(CEC-22-8120:0.00000,CEC-22-8121:0.00202):0.01859):0.00168,(CEC-20-1908:0.01920,(((CEC-21-4336:0.00371,CEC-22-6360:0.00305):0.00205,CEC-21-5553:0.01277):0.00085,CEC-21-5405:0.00666):0.01214):0.00677):0.00311,CEC-21-3025:0.02347):0.00160):0.00459,((CEC-21-3675:0.00000,CEC-22-6947:0.00401):0.00862,CEC-21-3774:0.00333):0.02265):0.01035,(((((CEC-20-1539:0.00000,(CEC-22-7190:0.00218,CEC-22-7192:0.00093):0.00082):0.00034,CEC-22-9345:0.00163):0.00930,CEC-20-2149:0.00902):0.00182,(CEC-21-4108:0.00808,CEC-21-4909:0.00000):0.00139):0.00136,(((CEC-21-2564:0.00180,CEC-22-6683:0.00287):0.00056,CEC-22-6681:0.00000):0.00120,CEC-21-3461:0.00071):0.00606):0.02198):0.00885):0.00106,((CEC-19-0042:0.04263,CEC-22-9394:0.02079):0.00281,CEC-22-6216:0.04996):0.00142):0.00191,((CEC-19-0649:0.02936,CEC-21-3841:0.04677):0.00108,(CEC-20-1780:0.04752,(CEC-21-2524:0.00132,(CEC-21-4525:0.00872,CEC-22-7015:0.00513):0.00276):0.04703):0.00150):0.00201):0.00001,((CEC-21-4561:0.03429,(CEC-21-5358:0.00108,(CEC-22-6416:0.00072,CEC-22-6692:0.00000):0.00000):0.02908):0.01569,CEC-21-5655:0.02908):0.00264):0.00079,(((CEC-20-1812:0.02531,CEC-22-9876:0.01601):0.01434,CEC-22-9425:0.02760):0.01286,((CEC-21-4011:0.00922,CEC-22-6802:0.00850):0.02349,CEC-21-5443:0.04620):0.00289):0.00053):0.00110,((((((CEC-19-0379:0.00522,(CEC-20-0867:0.01382,(CEC-20-1933:0.00840,((CEC-21-3110:0.00634,CEC-21-4339:0.00044):0.00513,CEC-22-7947:0.01720):0.00356):0.00349):0.00253):0.00257,(CEC-22-6376:0.00469,CEC-22-6377:0.01451):0.01316):0.00632,CEC-22-7006:0.02329):0.02102,CEC-21-3361:0.04527):0.00294,CEC-21-3082:0.03863):0.00094,(((CEC-19-0675:0.01096,CEC-22-7080:0.01031):0.00453,(CEC-20-1907:0.01226,(CEC-21-4626:0.01473,(CEC-21-4808:0.00241,CEC-21-5863:0.01125):0.00243):0.00388):0.00403):0.03341,((CEC-21-2947:0.00309,CEC-22-9782:0.00473):0.01737,(CEC-21-4465:0.00312,CEC-22-7508:0.00439):0.01027):0.02335):0.00210):0.00021):0.00037,((((((((CEC-19-0061:0.00000,CEC-21-2488:0.00080):0.00244,CEC-22-8677:0.01141):0.00191,CEC-21-2773:0.01104):0.01527,CEC-21-3414:0.02838):0.00419,(CEC-19-0210:0.02593,((((((CEC-20-1220:0.00662,(CEC-21-4991:0.01141,CEC-22-9811:0.00079):0.00141):0.00202,(CEC-21-4288:0.00381,CEC-21-5107:0.00479):0.00053):0.00300,((CEC-21-4292:0.00148,CEC-21-4729:0.00640):0.00069,CEC-21-4417:0.00059):0.04063):0.00400,CEC-22-8160:0.01005):0.00169,CEC-22-6717:0.01120):0.00526,CEC-22-8617:0.03109):0.00454):0.01889):0.00104,(((CEC-19-0499:0.03326,CEC-20-2229:0.03128):0.01134,(((((CEC-19-0773:0.00784,CEC-22-6423:0.01735):0.00848,CEC-21-3365:0.03266):0.00068,((CEC-20-1201:0.03324,(CEC-21-5931:0.02067,CEC-22-9038:0.00702):0.00425):0.00526,CEC-21-3331:0.04718):0.00184):0.00414,CEC-21-5272:0.02939):0.00659,CEC-20-2230:0.03624):0.00594):0.00066,CEC-20-2184:0.04161):0.00076):0.00057,((((CEC-19-0194:0.02645,CEC-22-7416:0.04210):0.01291,((((CEC-19-0806:0.02912,CEC-21-3120:0.02566):0.01520,(CEC-21-2842:0.00738,CEC-21-4632:0.00732):0.04244):0.00129,(CEC-20-1879:0.03284,(CEC-21-3140:0.00000,CEC-21-5504:0.00547):0.04336):0.00285):0.00092,(((CEC-22-6878:0.00082,CEC-22-9830:0.00520):0.00087,CEC-22-7132:0.00209):0.03028,CEC-22-8764:0.04039):0.00546):0.00118):0.00004,(((((CEC-19-0609:0.00220,CEC-21-5289:0.00539):0.00073,CEC-22-7728:0.00472):0.02696,CEC-22-7526:0.03359):0.00447,(CEC-21-5039:0.03140,CEC-21-5534:0.03683):0.01155):0.00199,(CEC-19-1014:0.04789,(((CEC-21-2381:0.00210,CEC-22-8035:0.00615):0.02698,CEC-22-6150:0.04760):0.00204,CEC-21-3631:0.04553):0.00183):0.00167):0.00148):0.00076,((((CEC-19-0223:0.02466,CEC-22-9269:0.04497):0.00240,CEC-21-5333:0.02981):0.00230,((CEC-19-0796:0.02559,(((((CEC-21-3639:0.00997,CEC-22-8368:0.00456):0.00615,CEC-21-4638:0.01328):0.00173,CEC-22-9496:0.00835):0.00563,CEC-22-6949:0.02083):0.01192,(CEC-21-4793:0.00197,CEC-21-4799:0.00000):0.02260):0.00657):0.02544,((CEC-21-3871:0.02974,CEC-21-5093:0.03690):0.00554,CEC-21-4060:0.05458):0.00564):0.00144):0.00107,(((CEC-20-1971:0.00013,CEC-21-4004:0.00625):0.01875,(CEC-21-4122:0.00145,CEC-21-4219:0.00634):0.02094):0.00244,CEC-21-5437:0.02171):0.01895):0.00043):0.00086):0.00119,(((((((CEC-19-0312:0.00055,(CEC-22-7171:0.00330,CEC-22-7463:0.00066):0.00323):0.00923,CEC-19-0758:0.00602):0.00080,(CEC-22-7719:0.00217,CEC-22-9471:0.00114):0.00924):0.01065,(CEC-20-1633:0.01256,CEC-22-9036:0.00802):0.01443):0.00239,CEC-22-6542:0.03200):0.00875,CEC-21-3529:0.02956):0.00894,((CEC-20-1348:0.00909,CEC-20-2113:0.00847):0.01580,((CEC-21-4929:0.00754,CEC-21-5533:0.00062):0.00255,CEC-22-9381:0.01064):0.02260):0.00960):0.00656):0.00031):0.00087,CEC-21-3913:0.04604):0.00127,(CEC-21-3427:0.02834,CEC-22-7674:0.02556):0.00749):0.00042,CEC-20-1947:0.02988):0.00035,(((CEC-19-0878:0.01716,CEC-20-2292:0.02422):0.00944,((((CEC-21-2951:0.00000,(CEC-21-3299:0.00000,(((CEC-21-3801:0.00108,CEC-22-8330:0.00324):0.00034,(CEC-21-4502:0.00000,CEC-22-7717:0.00071):0.00106):0.00035,CEC-22-9124:0.00036):0.00000):0.00000):0.00003,(CEC-22-8841:0.00329,CEC-22-9221:0.00550):0.00064):0.00484,(CEC-21-3256:0.00292,CEC-21-3258:0.00025):0.00316):0.01043,((CEC-22-7581:0.00857,CEC-22-8596:0.00530):0.00179,CEC-22-9708:0.00689):0.01016):0.00836):0.01161,CEC-22-7840:0.05025):0.00047):0.00027):0.00227,((CEC-20-2081:0.02942,(CEC-22-8607:0.00319,CEC-22-9316:0.00467):0.02921):0.01948,(((CEC-21-3452:0.00313,CEC-21-5209:0.00572):0.00369,CEC-21-4986:0.00517):0.02483,(CEC-21-4702:0.01292,CEC-21-4876:0.00299):0.02302):0.00370):0.00509):0.00137,(CEC-21-3904:0.03557,(CEC-22-6662:0.01027,CEC-22-6905:0.00439):0.03301):0.01256):0.00084,(((((CEC-19-0219:0.01854,(CEC-20-1610:0.00218,(((CEC-22-7125:0.00036,CEC-22-7764:0.00000):0.00265,CEC-22-7825:0.00495):0.00287,CEC-22-9024:0.00543):0.00000):0.02024):0.00717,CEC-21-4964:0.03696):0.00198,CEC-21-2674:0.02916):0.00734,(CEC-22-7830:0.03173,CEC-22-8542:0.02458):0.00724):0.00308,CEC-21-5211:0.03256):0.00201):0.00111,CEC-19-0788:0.03674):0.00118,(CEC-21-2385:0.03407,CEC-21-5571:0.04112):0.00431):0.00414,(CEC-19-0411:0.02341,((((((CEC-19-0455:0.00752,CEC-21-3496:0.01099):0.00460,(((((CEC-19-0725:0.00042,(CEC-22-9320:0.00000,CEC-22-9321:0.00342):0.00232):0.00099,CEC-21-4253:0.00321):0.00093,CEC-22-6906:0.00414):0.00086,CEC-21-3528:0.00259):0.00846,CEC-22-8136:0.00385):0.00379):0.01295,(CEC-20-2084:0.00029,CEC-22-7609:0.00423):0.01576):0.00089,CEC-22-8401:0.02945):0.00046,CEC-22-8292:0.01547):0.00084,(CEC-20-1408:0.01755,(CEC-21-2678:0.00430,CEC-21-5278:0.00008):0.02193):0.00373):0.01440):0.00340):0.00059,(((((CEC-19-0621:0.00421,CEC-21-4529:0.00090):0.00757,CEC-20-1136:0.01326):0.00904,((CEC-19-0744:0.00868,CEC-21-4530:0.00533):0.01151,CEC-20-1021:0.02495):0.00049):0.01145,CEC-22-6803:0.03376):0.02320,((((CEC-20-1019:0.00722,CEC-21-3651:0.00913):0.01240,CEC-22-7322:0.02376):0.02333,CEC-21-2712:0.05572):0.00516,((((CEC-21-2682:0.00995,CEC-22-7476:0.00896):0.00374,(CEC-22-7628:0.00328,CEC-22-7630:0.00043):0.01004):0.01106,CEC-22-6268:0.02081):0.03243,CEC-21-3889:0.05121):0.01238):0.00000):0.00250):0.00051,((((((((((CEC-19-0131:0.01580,(((((((CEC-19-0954:0.00459,CEC-22-6945:0.00643):0.00074,CEC-22-9713:0.00698):0.00049,CEC-20-1206:0.00390):0.00089,CEC-21-4835:0.00670):0.00148,CEC-21-3979:0.00509):0.00117,(CEC-22-6264:0.00501,CEC-22-9869:0.00033):0.00520):0.00261,CEC-22-9529:0.00481):0.00517):0.00058,(CEC-19-0704:0.00544,(CEC-22-8507:0.00200,(CEC-22-9676:0.00000,CEC-22-9765:0.00127):0.00030):0.00498):0.00916):0.00241,((CEC-21-3860:0.01237,CEC-22-6201:0.00888):0.00101,CEC-22-6880:0.01102):0.00180):0.01073,((((CEC-21-3083:0.00097,(CEC-22-6337:0.00214,CEC-22-7556:0.00447):0.00119):0.00267,CEC-22-8643:0.01221):0.00301,(CEC-22-7686:0.00086,CEC-22-7783:0.00000):0.00624):0.00588,CEC-21-3117:0.02135):0.00896):0.00261,(CEC-21-3694:0.01179,((CEC-21-4714:0.00258,CEC-22-9413:0.00030):0.01068,CEC-21-5312:0.00882):0.00951):0.00997):0.00804,((((CEC-19-0168:0.00856,CEC-22-7281:0.01180):0.00186,CEC-19-0775:0.00873):0.02170,CEC-22-9216:0.01802):0.00739,CEC-21-2914:0.03213):0.00419):0.00975,(CEC-22-7435:0.00378,CEC-22-7676:0.00200):0.03415):0.00000,((((CEC-19-0624:0.00355,(CEC-20-1001:0.00690,CEC-22-6865:0.00998):0.00122):0.00131,CEC-22-8467:0.00749):0.00751,CEC-22-7251:0.00931):0.02463,CEC-21-4001:0.02311):0.01341):0.00055,((CEC-21-3791:0.00121,CEC-21-3859:0.00790):0.04378,(CEC-22-7272:0.00402,CEC-22-7277:0.00081):0.04998):0.00275):0.00008,((((CEC-19-0251:0.00459,(CEC-20-1521:0.00145,CEC-21-3206:0.00772):0.00808):0.01896,CEC-21-3741:0.02940):0.02196,((CEC-19-0577:0.03827,CEC-21-3325:0.05800):0.00433,((CEC-21-4984:0.00889,CEC-21-5452:0.01167):0.00468,CEC-22-9087:0.01057):0.03887):0.00057):0.00067,(CEC-20-1905:0.05005,CEC-21-4683:0.05386):0.00323):0.00087):0.00055):0.00068,(((((((CEC-19-0163:0.01306,CEC-22-6769:0.00792):0.00327,CEC-20-1696:0.00639):0.00183,CEC-21-5124:0.00906):0.02696,CEC-20-2126:0.03600):0.02032,CEC-22-7082:0.04725):0.00144,(CEC-21-3417:0.02362,(CEC-21-5371:0.00337,CEC-22-9281:0.00549):0.02243):0.03316):0.00223,(((CEC-19-0635:0.04797,CEC-21-2702:0.03966):0.00507,CEC-22-6564:0.04967):0.00204,(((CEC-20-1040:0.00111,(CEC-21-4095:0.00180,CEC-22-8699:0.00289):0.00179):0.00747,(CEC-21-3381:0.00715,(CEC-21-4521:0.00637,CEC-22-8025:0.01420):0.00221):0.00105):0.00302,(CEC-20-1052:0.00518,CEC-22-7932:0.00236):0.00972):0.02835):0.00198):0.00202):0.00053,(((((((((CEC-19-0020:0.02097,((CEC-19-0047:0.00994,(((CEC-19-0817:0.00674,CEC-19-0968:0.00164):0.00237,CEC-22-8106:0.00811):0.00458,CEC-22-6393:0.02451):0.00580):0.00375,(CEC-20-2001:0.02470,(CEC-21-2821:0.01921,((CEC-21-4708:0.00267,CEC-21-4709:0.00033):0.01354,CEC-22-7114:0.01441):0.00754):0.00248):0.00227):0.00215):0.00342,(CEC-19-0401:0.00930,CEC-21-3202:0.00991):0.01740):0.00564,((CEC-19-0666:0.00873,CEC-22-7036:0.01046):0.00290,(CEC-20-1970:0.00208,CEC-21-4514:0.00462):0.00250):0.01704):0.02176,(((((((CEC-19-0228:0.00000,(CEC-21-4241:0.00179,(CEC-21-4522:0.00036,CEC-21-4533:0.00143):0.00071):0.00000):0.00000,CEC-22-9305:0.00073):0.00000,(CEC-22-6804:0.00068,CEC-22-6924:0.00667):0.00209):0.00757,CEC-22-7524:0.00669):0.00614,(CEC-20-1878:0.00722,CEC-22-8199:0.01105):0.00661):0.00947,(CEC-20-1570:0.01425,((((CEC-21-3085:0.00073,CEC-22-6400:0.00107):0.00090,CEC-22-7886:0.00099):0.01202,CEC-21-4112:0.01744):0.00111,CEC-21-4627:0.02519):0.00112):0.00765):0.00548,(((CEC-19-0719:0.00334,CEC-21-3244:0.01182):0.01889,CEC-20-1080:0.02977):0.00308,CEC-22-8854:0.00866):0.00494):0.01941):0.00172,(CEC-19-0083:0.04311,(((((CEC-19-0664:0.00291,CEC-21-3459:0.00103):0.02571,CEC-21-2527:0.03321):0.00493,(((CEC-20-1666:0.02148,(CEC-20-1986:0.00076,CEC-20-2261:0.00149):0.00957):0.00725,CEC-22-9286:0.01266):0.00715,CEC-22-5992:0.01184):0.00701):0.01090,CEC-21-4385:0.02678):0.00279,CEC-20-1945:0.03303):0.00433):0.00230):0.00078,(CEC-22-6254:0.01980,CEC-22-7607:0.03567):0.01496):0.00299,((CEC-19-0186:0.00490,(CEC-21-3622:0.00166,CEC-21-3623:0.00000):0.00374):0.02109,CEC-20-1071:0.03115):0.02202):0.00013,CEC-22-8802:0.04574):0.00063,((CEC-20-1293:0.05529,CEC-21-4431:0.04898):0.00910,((((CEC-21-2904:0.01477,CEC-21-3467:0.00764):0.00422,CEC-22-6198:0.01374):0.03677,CEC-21-3265:0.03122):0.00997,CEC-21-3385:0.04266):0.00104):0.00047):0.00159):0.00107,((((((((((((CEC-19-0022:0.00383,CEC-20-1289:0.00186):0.02233,CEC-22-8046:0.02772):0.00167,((CEC-19-0284:0.00028,CEC-20-1084:0.00081):0.04247,CEC-19-0970:0.04180):0.00180):0.00220,(((CEC-19-0853:0.03911,(CEC-19-0862:0.01552,((CEC-20-1398:0.00223,CEC-21-3541:0.00393):0.00127,CEC-21-2507:0.00597):0.01517):0.01003):0.00201,((((CEC-20-1221:0.00461,CEC-21-2784:0.00549):0.03642,CEC-22-8299:0.04165):0.00569,CEC-21-2775:0.03898):0.00245,(CEC-22-6837:0.03127,CEC-22-8161:0.03491):0.00705):0.00000):0.00139,(CEC-21-3867:0.00108,CEC-22-6816:0.01178):0.02390):0.00082):0.00564,((((CEC-20-1977:0.01801,(CEC-21-2862:0.00328,CEC-21-3024:0.00170):0.02138):0.00188,CEC-22-6205:0.01782):0.02150,CEC-21-5896:0.05928):0.00226,CEC-22-7243:0.05146):0.00120):0.00041,((((CEC-19-0553:0.00430,(CEC-20-1667:0.00171,CEC-21-4641:0.00520):0.00967):0.00323,(CEC-21-4998:0.00202,CEC-22-9465:0.00000):0.01573):0.03215,CEC-21-5190:0.04251):0.00177,((CEC-21-4673:0.01611,CEC-21-5148:0.01931):0.03410,CEC-22-6356:0.04054):0.00286):0.00204):0.00070,((CEC-21-3592:0.02940,CEC-21-3606:0.04981):0.00174,CEC-21-3750:0.05428):0.00112):0.00060,(((((((((CEC-19-0027:0.00000,CEC-19-0829:0.00419):0.01621,CEC-22-7303:0.02140):0.00845,(((CEC-20-0981:0.00709,CEC-21-3674:0.00762):0.00554,(CEC-21-5291:0.00678,CEC-22-9720:0.00245):0.00850):0.00365,(CEC-21-3533:0.00086,(CEC-22-6473:0.00387,CEC-22-7587:0.00097):0.00785):0.00331):0.00727):0.00984,((((CEC-19-0089:0.00550,CEC-21-4372:0.00348):0.01488,((CEC-20-1336:0.00262,(((CEC-21-2859:0.00656,CEC-21-4377:0.00000):0.00000,(((CEC-21-5354:0.00311,CEC-22-9270:0.00342):0.00000,CEC-22-7204:0.00036):0.00154,CEC-22-7376:0.00277):0.00333):0.00107,CEC-22-6291:0.00089):0.00196):0.00299,CEC-22-6188:0.01139):0.01188):0.00142,(CEC-20-1417:0.01323,CEC-21-4366:0.02262):0.00647):0.00069,(CEC-19-0598:0.01127,CEC-21-5529:0.01229):0.01688):0.00364):0.00301,((CEC-20-2219:0.02284,(CEC-21-3038:0.01830,CEC-22-7236:0.02484):0.00417):0.00703,(CEC-22-7684:0.00000,((CEC-22-7695:0.00000,CEC-22-8921:0.00513):0.00000,CEC-22-7903:0.00134):0.00038):0.02576):0.00341):0.00803,(CEC-21-4994:0.02179,CEC-21-5893:0.02445):0.00587):0.00641,(CEC-21-2611:0.02688,(CEC-21-3785:0.03901,(CEC-22-9336:0.00370,CEC-22-9337:0.00361):0.03360):0.00492):0.01007):0.00169,((CEC-19-0281:0.02559,CEC-22-6410:0.03008):0.00934,((((((((CEC-19-0819:0.00068,CEC-22-8512:0.00657):0.01445,CEC-21-3627:0.00863):0.00423,CEC-22-9770:0.02510):0.00111,(((((((CEC-19-0978:0.00082,CEC-22-8588:0.00445):0.00180,CEC-21-2616:0.00772):0.00153,((((CEC-21-2754:0.00731,(CEC-22-7618:0.00112,(CEC-22-8247:0.00000,CEC-22-9442:0.00254):0.00033):0.00942):0.00184,CEC-22-6716:0.00558):0.00099,CEC-21-3928:0.00607):0.00240,CEC-21-3149:0.01307):0.00068):0.00671,CEC-20-2158:0.01054):0.00572,(CEC-21-3374:0.00362,(CEC-21-5586:0.00541,CEC-21-5659:0.00450):0.00279):0.00427):0.00424,(CEC-21-5131:0.00400,CEC-22-6209:0.00289):0.01594):0.00235,CEC-21-5096:0.02451):0.00605):0.00287,CEC-21-3323:0.04125):0.00549,(CEC-20-0937:0.01170,CEC-22-9099:0.01545):0.00359):0.01090,CEC-20-1062:0.04155):0.00117,CEC-20-2139:0.02915):0.00055):0.00214):0.00391,((CEC-19-0549:0.02040,CEC-21-2669:0.01165):0.00308,CEC-20-1314:0.01260):0.03798):0.00000):0.00185,(CEC-21-2603:0.00686,CEC-22-9085:0.01605):0.03819):0.00028,(((((((CEC-19-0127:0.01014,CEC-22-7169:0.01366):0.00633,CEC-21-5903:0.01470):0.00120,((CEC-19-0458:0.00669,CEC-19-0698:0.00134):0.01130,CEC-22-8562:0.01258):0.00843):0.00142,(CEC-22-8484:0.02059,(CEC-22-8579:0.00063,CEC-22-9503:0.00270):0.02535):0.00265):0.01018,CEC-22-7660:0.03633):0.01345,(CEC-20-0941:0.01608,(CEC-21-3635:0.02499,CEC-22-6149:0.01545):0.00192):0.03032):0.00262,(CEC-20-1297:0.00926,(CEC-20-1634:0.00814,CEC-21-3965:0.01086):0.00503):0.03121):0.00500):0.00040,((CEC-21-3536:0.03157,CEC-22-8899:0.03272):0.00462,(CEC-21-3884:0.01547,CEC-21-5656:0.01445):0.01827):0.02419):0.00137,((((CEC-19-0294:0.03997,((((CEC-19-0656:0.01145,CEC-21-3101:0.02009):0.00078,CEC-20-1847:0.01469):0.00575,(CEC-20-1411:0.00653,CEC-22-9310:0.00903):0.01747):0.01611,CEC-19-0736:0.03037):0.01306):0.00140,(((((CEC-19-0769:0.00485,((((CEC-19-0824:0.00588,(CEC-21-2643:0.00000,CEC-21-3586:0.00036):0.00500):0.00097,CEC-21-3710:0.00424):0.00062,CEC-22-9600:0.00619):0.00238,CEC-22-8594:0.00420):0.00244):0.00323,(CEC-21-4099:0.00047,CEC-21-4100:0.00036):0.00669):0.01714,CEC-21-2810:0.01971):0.00803,CEC-22-8256:0.00821):0.01272,(CEC-21-2700:0.00072,CEC-21-2723:0.00000):0.03588):0.01554):0.00006,(((((CEC-19-0448:0.00927,(CEC-22-8659:0.00000,CEC-22-8859:0.00000):0.00782):0.00322,CEC-21-4791:0.01262):0.01674,CEC-19-0542:0.02198):0.00745,((((CEC-19-0634:0.01812,CEC-21-3626:0.02042):0.00181,((CEC-22-8606:0.00450,CEC-22-8890:0.00678):0.00342,CEC-22-8945:0.02052):0.01043):0.00101,(((CEC-20-0980:0.00000,CEC-20-1368:0.00000):0.01742,((CEC-21-2631:0.00000,CEC-21-2650:0.00153):0.00448,CEC-22-8309:0.00420):0.00733):0.00494,CEC-22-6391:0.01637):0.00684):0.00320,CEC-22-7860:0.01453):0.00320):0.01686,((((CEC-19-0764:0.01425,CEC-21-2406:0.00948):0.00729,(CEC-22-6870:0.00000,CEC-22-7662:0.00036):0.01804):0.00140,CEC-22-5982:0.01554):0.02891,(CEC-22-7760:0.00607,CEC-22-8679:0.00391):0.03129):0.00252):0.00035):0.00047,((((CEC-19-0487:0.00193,CEC-19-0502:0.00438):0.03576,((CEC-20-2242:0.02285,(CEC-22-7784:0.01001,CEC-22-9284:0.01489):0.00483):0.01150,CEC-22-6764:0.02678):0.02148):0.01313,CEC-22-6701:0.03991):0.00233,(CEC-20-2255:0.03108,CEC-21-4608:0.03299):0.00803):0.00080):0.00038):0.00083):0.00042,(((((((((((((((((((((((((((CEC-19-0005:0.00201,CEC-21-2513:0.00071):0.00485,CEC-21-3460:0.00614):0.01130,CEC-22-6902:0.01280):0.00391,CEC-21-5031:0.01388):0.00562,(((CEC-20-2161:0.00000,CEC-20-2238:0.00718):0.00821,CEC-21-5323:0.02346):0.01154,CEC-22-6560:0.01213):0.00125):0.00086,CEC-22-8275:0.01017):0.00110,((((CEC-21-2638:0.00610,(CEC-21-4490:0.00218,CEC-21-4582:0.00475):0.00916):0.00244,CEC-22-9714:0.01015):0.00306,(CEC-21-5902:0.00069,CEC-22-6644:0.00179):0.01457):0.00530,(CEC-22-8804:0.01554,CEC-22-9331:0.02394):0.00114):0.00158):0.00176,(((CEC-21-2760:0.01220,((CEC-22-7342:0.00127,(CEC-22-8812:0.00000,CEC-22-8950:0.00107):0.00051):0.00534,CEC-22-8011:0.00439):0.00330):0.00675,CEC-21-3260:0.01799):0.00206,CEC-22-8695:0.01590):0.00517):0.00211,CEC-21-4156:0.02428):0.00136,(CEC-19-0934:0.00252,CEC-22-7537:0.01704):0.01832):0.00323,((((CEC-21-3983:0.00160,CEC-22-6689:0.00108):0.00078,CEC-22-7823:0.00080):0.00428,CEC-22-7496:0.00115):0.00040,CEC-21-4800:0.00000):0.03905):0.00660,((CEC-19-0100:0.00128,CEC-20-1282:0.00614):0.00964,CEC-21-5265:0.01093):0.02057):0.00402,(((((((((((((CEC-19-0024:0.00326,CEC-21-5314:0.00036):0.00486,(((CEC-22-7586:0.00035,CEC-22-9225:0.00000):0.00000,CEC-22-9226:0.00070):0.00274,CEC-22-8549:0.00566):0.00959):0.00287,((CEC-21-2420:0.00000,CEC-21-4289:0.01069):0.00315,(CEC-21-3366:0.01622,((CEC-21-4572:0.00044,(CEC-22-8329:0.00449,CEC-22-9548:0.00509):0.00110):0.00088,CEC-21-5168:0.00305):0.01010):0.00258):0.00339):0.00127,(CEC-21-5891:0.01024,CEC-22-6009:0.00447):0.00628):0.00462,CEC-21-4727:0.01598):0.00138,(CEC-19-0925:0.00032,CEC-21-2478:0.00479):0.01109):0.00122,(CEC-22-8002:0.00831,CEC-22-8428:0.00946):0.00921):0.00058,(CEC-21-5478:0.01352,CEC-22-6835:0.02320):0.00473):0.00104,CEC-20-1943:0.01135):0.01081,(((((CEC-19-0072:0.01044,CEC-21-4805:0.01219):0.01353,CEC-21-4558:0.01057):0.00117,(((((CEC-19-0189:0.00358,((((CEC-19-0613:0.00203,CEC-22-8552:0.00600):0.00173,(CEC-21-5458:0.00482,CEC-22-7234:0.00144):0.00277):0.00551,(CEC-22-6114:0.00094,CEC-22-6115:0.00616):0.00461):0.00027,CEC-22-9366:0.00560):0.00174):0.00245,(CEC-20-1216:0.00070,CEC-20-1217:0.00538):0.00787):0.00234,CEC-21-3803:0.01217):0.00154,((((CEC-20-1982:0.00941,CEC-21-4300:0.01273):0.00155,CEC-22-8855:0.00481):0.00187,CEC-21-2380:0.00994):0.00152,(CEC-21-3229:0.00297,CEC-22-9734:0.00072):0.01243):0.00143):0.00189,((CEC-21-2646:0.00246,CEC-21-2647:0.00504):0.00652,(CEC-22-6774:0.00852,(CEC-22-7558:0.00702,CEC-22-9451:0.01339):0.00262):0.00223):0.00818):0.00397):0.00052,CEC-22-7964:0.02813):0.00197,CEC-21-5193:0.01553):0.00368):0.00738,(CEC-20-2271:0.01120,CEC-21-2326:0.01396):0.01943):0.00317,(CEC-19-0071:0.03028,(((CEC-19-0280:0.00641,((CEC-21-3544:0.00388,CEC-22-6368:0.00483):0.00154,(CEC-21-4243:0.00173,(CEC-21-5608:0.03647,CEC-21-5698:0.00011):0.02479):0.00266):0.00380):0.00068,((CEC-20-1460:0.00124,CEC-20-1542:0.00393):0.00849,(CEC-21-4581:0.01977,((CEC-21-5088:0.00390,CEC-21-5421:0.00441):0.00248,CEC-21-5453:0.00145):0.00764):0.00487):0.00188):0.00161,(((((CEC-19-0626:0.00220,CEC-22-7657:0.00803):0.00717,(CEC-19-0676:0.00810,((CEC-20-2108:0.00182,CEC-22-8232:0.00291):0.00514,CEC-20-2143:0.01608):0.00146):0.00327):0.00205,(((CEC-19-0988:0.00632,CEC-22-7309:0.00640):0.00079,(((CEC-20-1120:0.00153,CEC-21-4047:0.00035):0.00381,((((((CEC-20-1202:0.00249,(CEC-22-8674:0.00215,CEC-22-8739:0.00000):0.00392):0.00000,CEC-21-3810:0.00000):0.00173,(CEC-20-2047:0.00181,(CEC-22-6279:0.00000,CEC-22-7824:0.00104):0.00357):0.00039):0.00035,CEC-22-8831:0.00474):0.00037,CEC-21-4611:0.00293):0.00172,((CEC-21-4687:0.00086,CEC-21-5302:0.00289):0.00130,CEC-22-9756:0.00367):0.00186):0.00291):0.00015,(CEC-20-1644:0.00147,CEC-22-9767:0.00784):0.00000):0.00442):0.00275,CEC-21-3098:0.01362):0.00575):0.00096,CEC-21-2617:0.00457):0.00614,(CEC-21-3566:0.01080,CEC-22-7260:0.01603):0.00411):0.00171):0.01508):0.00198):0.00157,((CEC-19-0997:0.03608,CEC-21-2559:0.03669):0.00476,(((CEC-20-0964:0.00057,CEC-22-7079:0.00306):0.00389,CEC-21-3638:0.00665):0.01599,(CEC-22-8436:0.00539,CEC-22-8807:0.00285):0.03559):0.00636):0.00113):0.00170):0.00605,(CEC-21-2780:0.00412,CEC-22-8722:0.01163):0.03254):0.00428,((((((CEC-19-0218:0.00071,CEC-22-6129:0.00608):0.00255,CEC-22-9428:0.01045):0.00679,(((CEC-19-0963:0.00076,(((CEC-22-6565:0.00298,((CEC-22-8916:0.00000,CEC-22-9209:0.00394):0.00000,CEC-22-8920:0.00067):0.00466):0.00480,CEC-22-8640:0.00533):0.00312,CEC-22-7397:0.01279):0.00096):0.00177,(CEC-20-1650:0.01060,((CEC-21-3017:0.00087,CEC-21-3050:0.00250):0.00384,CEC-22-9803:0.00466):0.00167):0.00000):0.00080,(CEC-20-0005:0.00496,((((CEC-21-4716:0.00618,CEC-22-6181:0.00098):0.00169,CEC-22-7202:0.00734):0.00161,CEC-21-5021:0.00355):0.00575,(CEC-21-5678:0.00827,CEC-22-8664:0.00683):0.00361):0.00907):0.00575):0.00487):0.01217,(((CEC-20-1296:0.00030,CEC-20-1298:0.00502):0.00278,CEC-22-8180:0.00534):0.01658,CEC-22-9458:0.01308):0.01350):0.01822,(((((((((CEC-19-0420:0.00433,CEC-22-8283:0.00598):0.00000,CEC-20-1525:0.00624):0.00118,CEC-21-4528:0.00933):0.00483,CEC-22-6933:0.01228):0.01115,CEC-22-7096:0.02414):0.00514,CEC-21-5841:0.01988):0.02262,CEC-21-5518:0.03393):0.00316,((((CEC-19-0630:0.01269,CEC-22-6923:0.01262):0.00326,((CEC-20-0972:0.00677,(CEC-20-1241:0.00565,CEC-21-5368:0.02162):0.00127):0.00745,(((((CEC-20-1455:0.00402,(CEC-22-6976:0.00819,CEC-22-8905:0.00705):0.00138):0.00221,CEC-22-6680:0.00000):0.00149,CEC-21-3589:0.01401):0.00204,CEC-20-1550:0.00686):0.00510,((CEC-21-5267:0.00071,CEC-21-5493:0.00106):0.00000,CEC-21-5844:0.00071):0.01248):0.00464):0.00200):0.00000,(CEC-21-4935:0.00685,CEC-21-4938:0.00302):0.01621):0.00898,(((CEC-21-3135:0.00335,CEC-22-6224:0.00286):0.00194,CEC-22-9398:0.00419):0.00223,CEC-21-4299:0.01931):0.00810):0.02296):0.00129,((((CEC-19-0443:0.00389,(CEC-20-1222:0.00471,CEC-21-3989:0.00000):0.00080):0.01951,(((CEC-19-0779:0.00986,(CEC-21-3563:0.00340,CEC-21-3713:0.00028):0.01479):0.00229,(CEC-21-3217:0.00541,(CEC-21-4463:0.00057,CEC-22-7406:0.00414):0.00983):0.00691):0.01324,(CEC-21-3530:0.02415,((CEC-21-3953:0.00337,CEC-21-4452:0.00388):0.00713,(CEC-22-7319:0.00159,CEC-22-7346:0.00367):0.02551):0.00173):0.00092):0.00097):0.01000,(CEC-19-0629:0.04372,((CEC-21-3800:0.00398,CEC-21-4331:0.00240):0.02621,CEC-21-4505:0.02751):0.00282):0.00413):0.01801,(CEC-21-2956:0.02368,CEC-21-5115:0.02208):0.01551):0.00522):0.00125):0.00272,(CEC-21-4576:0.00792,CEC-21-5365:0.00078):0.05053):0.00053):0.00322,CEC-22-8338:0.04225):0.00135,(((((CEC-19-0090:0.00607,(CEC-21-4016:0.00344,CEC-22-6656:0.00676):0.00294):0.00864,CEC-22-9130:0.02242):0.00840,(CEC-20-1672:0.00837,(CEC-20-1683:0.00352,CEC-21-2730:0.00379):0.00721):0.02118):0.01703,(((CEC-19-0497:0.00884,(CEC-20-1628:0.00125,CEC-22-7221:0.00243):0.00927):0.01834,CEC-20-1093:0.02386):0.01748,(((CEC-20-1250:0.03395,((CEC-21-4443:0.02290,(CEC-22-6227:0.01278,CEC-22-6855:0.00887):0.02671):0.00183,CEC-22-7813:0.03803):0.00147):0.00168,((((CEC-20-2000:0.00000,(CEC-20-2006:0.01109,CEC-22-6766:0.01064):0.00153):0.02463,(CEC-21-3029:0.01138,CEC-21-3030:0.01425):0.02542):0.00370,CEC-22-8133:0.02926):0.00113,(CEC-22-6336:0.01934,CEC-22-6397:0.02502):0.00242):0.00058):0.00583,(((CEC-20-1704:0.00938,CEC-20-1705:0.00107):0.00413,(CEC-21-5408:0.00786,CEC-22-8174:0.00000):0.01175):0.02502,(CEC-21-2341:0.03589,((((CEC-21-4814:0.00779,CEC-22-8235:0.00772):0.00444,CEC-22-7300:0.02548):0.00571,CEC-22-6876:0.00871):0.00291,CEC-22-6609:0.01513):0.00299):0.00709):0.00272):0.00147):0.00157):0.00558,(((((((CEC-21-2720:0.00165,CEC-22-6948:0.00349):0.00120,CEC-22-9128:0.00204):0.00341,(CEC-22-8729:0.00000,CEC-22-9072:0.00630):0.00088):0.00256,((CEC-21-4520:0.00575,(CEC-22-6935:0.00290,CEC-22-8360:0.00143):0.00529):0.00185,(CEC-21-4660:0.00129,CEC-22-7276:0.00096):0.00152):0.00153):0.00085,CEC-21-4531:0.01116):0.00170,CEC-22-8923:0.00764):0.00395,((CEC-22-6006:0.00215,CEC-22-9400:0.00035):0.00096,CEC-22-8130:0.00083):0.00982):0.02976):0.00301):0.00205,(((((((((((CEC-19-0006:0.00562,CEC-21-4890:0.00392):0.00240,CEC-19-0347:0.00461):0.00149,CEC-22-6977:0.00820):0.00272,CEC-21-5251:0.01306):0.00586,CEC-22-7664:0.01372):0.00853,((((CEC-19-0706:0.02133,CEC-22-6270:0.02554):0.00378,(((CEC-20-1969:0.00236,CEC-22-8383:0.01211):0.00970,CEC-21-2621:0.01065):0.00860,CEC-22-7771:0.01183):0.00486):0.00174,(CEC-21-5929:0.01053,CEC-22-9373:0.01327):0.01082):0.00428,CEC-22-6675:0.01811):0.00231):0.01360,CEC-21-3018:0.01429):0.00726,(((CEC-20-2042:0.02035,(CEC-21-3842:0.00571,CEC-21-4381:0.00730):0.02017):0.02047,((CEC-20-2157:0.00951,CEC-21-3775:0.00873):0.01334,CEC-21-3483:0.03203):0.00793):0.00104,CEC-22-8320:0.02292):0.00544):0.00802,((((((CEC-19-0044:0.00889,CEC-22-6569:0.00944):0.03695,CEC-22-6522:0.03936):0.00431,(((CEC-20-0004:0.00645,(((CEC-20-1552:0.00000,(CEC-20-1553:0.00071,(CEC-22-6596:0.00071,CEC-22-6600:0.00375):0.00164):0.00000):0.00035,CEC-21-3062:0.00036):0.00000,(CEC-22-7652:0.00070,(CEC-22-9537:0.00000,CEC-22-9538:0.00060):0.00284):0.00156):0.00716):0.01868,(CEC-21-3409:0.00367,CEC-22-6792:0.00536):0.01744):0.00455,(CEC-22-6413:0.01408,CEC-22-8985:0.00768):0.00674):0.02635):0.00157,((((((CEC-19-0348:0.00424,(CEC-22-6897:0.00404,CEC-22-8220:0.00167):0.00348):0.01708,((CEC-21-2995:0.00525,(((CEC-21-3697:0.00266,CEC-21-3698:0.00000):0.00037,CEC-21-3733:0.00271):0.00596,CEC-21-4258:0.00498):0.00911):0.00190,(CEC-22-6625:0.01342,(CEC-22-7025:0.00912,CEC-22-8466:0.00561):0.00169):0.00390):0.02304):0.01658,((((CEC-19-0522:0.00839,CEC-19-0619:0.01776):0.00869,((CEC-20-2141:0.02065,(CEC-21-3930:0.00591,CEC-22-8038:0.02702):0.00184):0.00053,(CEC-21-5346:0.01299,CEC-22-8123:0.01276):0.01292):0.00413):0.00363,((CEC-22-6424:0.01760,CEC-22-8359:0.00942):0.00419,CEC-22-6763:0.01308):0.00618):0.00923,CEC-22-7175:0.02441):0.02340):0.00260,(CEC-21-3041:0.02304,CEC-21-3549:0.01005):0.02573):0.00153,(CEC-21-2853:0.02604,(CEC-22-6319:0.00249,CEC-22-6334:0.00261):0.02662):0.02004):0.00093,(((((((CEC-20-2130:0.00069,CEC-22-9151:0.00236):0.00970,((CEC-22-6827:0.00306,CEC-22-6828:0.00037):0.01092,CEC-22-8462:0.00560):0.00632):0.00615,CEC-21-4732:0.00495):0.02495,CEC-22-6568:0.02946):0.00646,((CEC-20-2204:0.00000,CEC-20-2205:0.00288):0.00056,CEC-22-7882:0.00230):0.02419):0.00200,((CEC-21-3510:0.02446,CEC-21-5227:0.02164):0.02817,(CEC-22-6408:0.00262,CEC-22-7884:0.00218):0.02956):0.00163):0.00078,((CEC-21-3271:0.01631,CEC-22-6101:0.02392):0.00730,(CEC-22-6930:0.00450,CEC-22-7689:0.01033):0.02593):0.01836):0.00081):0.00040):0.00179,((((((((((((CEC-19-0146:0.00000,CEC-20-1116:0.00636):0.00553,CEC-20-2138:0.00827):0.00514,((CEC-19-0561:0.00073,(CEC-19-0905:0.00000,CEC-21-3526:0.00225):0.00414):0.00888,CEC-21-4781:0.01571):0.00326):0.00102,CEC-21-5582:0.00946):0.00783,(((((CEC-19-0278:0.01217,(CEC-21-2343:0.00490,CEC-21-2423:0.00000):0.01073):0.00294,CEC-19-0436:0.00692):0.00205,CEC-22-9527:0.02321):0.00080,(CEC-20-1273:0.00141,CEC-22-8399:0.00589):0.01754):0.00070,CEC-21-3415:0.01421):0.00244):0.00141,CEC-21-5097:0.01266):0.00052,CEC-20-1978:0.01116):0.00756,CEC-22-9603:0.02713):0.00299,(((CEC-19-0535:0.01508,CEC-22-9408:0.01663):0.00245,((CEC-20-1477:0.03233,(CEC-21-5013:0.00655,CEC-22-6417:0.00121):0.00328):0.00394,(CEC-21-4026:0.02451,CEC-22-5977:0.01413):0.00861):0.00242):0.00244,CEC-22-7863:0.01367):0.00607):0.00125,(CEC-20-1279:0.02956,CEC-20-1581:0.00860):0.00563):0.00321,((((CEC-19-0576:0.00039,CEC-21-2412:0.00181):0.00573,CEC-21-4012:0.00681):0.00109,CEC-21-5343:0.00653):0.00364,CEC-21-5252:0.01175):0.03307):0.00548,CEC-20-1240:0.02069):0.01662):0.00232,CEC-22-9663:0.05415):0.00317):0.00101,((((((((CEC-19-0447:0.00117,CEC-20-1798:0.00216):0.00406,CEC-22-5984:0.00622):0.00350,CEC-22-9695:0.01689):0.00177,CEC-22-9028:0.01275):0.00112,CEC-20-1806:0.01480):0.00257,CEC-21-4686:0.00657):0.03318,((CEC-20-1245:0.00827,CEC-21-2444:0.00259):0.02339,CEC-20-2014:0.02275):0.01073):0.01146,(((((CEC-20-1722:0.00422,(CEC-22-8522:0.00000,CEC-22-8567:0.00280):0.00654):0.00142,(CEC-21-3028:0.00539,CEC-22-8197:0.00789):0.00082):0.00706,CEC-22-8043:0.00887):0.00327,CEC-22-7130:0.01467):0.00696,CEC-20-1728:0.02783):0.01818):0.00216):0.00089,(((((CEC-20-1467:0.00114,CEC-22-9627:0.01378):0.00954,(CEC-21-5574:0.00854,((CEC-22-6607:0.00464,CEC-22-8196:0.00120):0.00067,CEC-22-9222:0.00241):0.01144):0.00455):0.01689,CEC-22-7144:0.03375):0.00369,CEC-22-9514:0.03249):0.01248,(CEC-20-2256:0.01093,(CEC-22-9432:0.00000,CEC-22-9433:0.00531):0.01167):0.02901):0.00354):0.00040):0.00069,(((((((((CEC-19-0058:0.02788,(CEC-22-6331:0.00076,CEC-22-6332:0.00000):0.01673):0.01836,CEC-21-2791:0.03402):0.00581,(CEC-19-1029:0.02551,(((CEC-20-1073:0.00857,CEC-21-5450:0.00861):0.00332,CEC-21-4449:0.00481):0.01020,((CEC-20-1463:0.00477,CEC-21-4839:0.01248):0.00127,(CEC-21-5293:0.00799,(CEC-22-8175:0.00043,CEC-22-8366:0.00000):0.01494):0.00756):0.01057):0.01567):0.00402):0.00184,((CEC-19-0332:0.01898,(CEC-22-6498:0.00768,CEC-22-7651:0.00580):0.00859):0.02474,(CEC-19-0782:0.00877,(CEC-21-4128:0.01316,CEC-22-8537:0.00881):0.00948):0.01419):0.00130):0.00150,((((CEC-19-0156:0.04688,((CEC-20-1232:0.00605,CEC-20-1292:0.01941):0.03583,CEC-22-8947:0.03211):0.00179):0.00118,(CEC-20-2163:0.01658,CEC-20-2199:0.00438):0.04684):0.00000,((CEC-19-0524:0.02633,CEC-22-9660:0.03223):0.00304,(CEC-20-2024:0.03078,CEC-21-5264:0.02356):0.01359):0.01257):0.00091,(((((CEC-19-0460:0.02310,((CEC-21-3671:0.00906,CEC-22-8129:0.01757):0.00136,CEC-21-4387:0.01613):0.00144):0.00101,CEC-21-5669:0.02235):0.00365,CEC-19-0558:0.02252):0.01742,((CEC-20-1790:0.02422,CEC-21-3384:0.02840):0.00696,CEC-22-6652:0.02247):0.00947):0.00290,CEC-21-2357:0.04642):0.00000):0.00128):0.00078,(((((((((((((CEC-19-0105:0.02513,(CEC-19-0393:0.00524,CEC-22-7054:0.00441):0.00543):0.00244,CEC-22-7672:0.00839):0.00216,CEC-22-6300:0.01993):0.00426,(((CEC-21-4538:0.00429,CEC-21-4906:0.00554):0.00435,CEC-21-5484:0.01609):0.00212,CEC-22-7758:0.01285):0.00609):0.00234,(CEC-20-2156:0.00943,CEC-22-8718:0.00853):0.00750):0.00085,CEC-22-5956:0.02267):0.00867,(CEC-21-2819:0.01134,CEC-21-4444:0.01142):0.01144):0.00412,CEC-21-5572:0.02505):0.00658,(((((((((CEC-19-0141:0.00105,CEC-20-1077:0.00435):0.00043,CEC-22-8307:0.00393):0.00065,CEC-22-7996:0.00779):0.00668,(CEC-22-6518:0.00256,CEC-22-6696:0.00918):0.00519):0.00326,CEC-21-3004:0.01551):0.00226,CEC-20-1435:0.02059):0.00199,(CEC-19-0557:0.00028,CEC-21-5871:0.00996):0.01408):0.00873,CEC-21-5717:0.01712):0.00585,CEC-21-5645:0.03340):0.00149):0.00909,(CEC-19-0298:0.02003,CEC-22-7919:0.00903):0.04001):0.00000,(CEC-20-1928:0.03983,(((CEC-20-2116:0.00209,CEC-22-9360:0.00138):0.00773,CEC-21-5003:0.00718):0.02788,CEC-21-4265:0.05097):0.00347):0.00138):0.00156,((CEC-19-0232:0.03979,(CEC-21-5496:0.00643,CEC-22-6615:0.02475):0.02187):0.00438,((CEC-21-2571:0.01333,(CEC-21-5357:0.02185,CEC-22-6369:0.02326):0.00297):0.01670,CEC-21-5402:0.04394):0.00020):0.00160):0.00041,((((CEC-20-1585:0.00485,CEC-22-9500:0.00396):0.04239,((CEC-21-2398:0.02465,CEC-22-9241:0.03154):0.01190,CEC-22-8781:0.01379):0.00177):0.00258,(CEC-21-2969:0.02892,CEC-22-8024:0.03895):0.00363):0.00696,CEC-22-7284:0.03761):0.00087):0.00043):0.00626,(((CEC-20-1743:0.02915,((CEC-21-4142:0.00036,CEC-22-8861:0.00000):0.00423,(CEC-21-4852:0.00000,CEC-22-7262:0.01180):0.00134):0.03825):0.00252,(CEC-22-6088:0.03231,CEC-22-8153:0.02817):0.01825):0.00157,(((CEC-21-4208:0.00329,CEC-21-4757:0.00135):0.00186,CEC-21-5207:0.00735):0.04213,CEC-22-8395:0.05142):0.00089):0.00175):0.00108,((((((((((((CEC-19-0293:0.01197,((((((CEC-19-0484:0.00111,CEC-21-3839:0.00256):0.00391,(CEC-20-1632:0.00109,CEC-22-5962:0.01407):0.00042):0.00038,(((CEC-20-2159:0.00884,(CEC-21-4478:0.00993,CEC-21-4670:0.00384):0.00085):0.00072,(CEC-22-6789:0.00143,CEC-22-6793:0.00549):0.00265):0.00109,CEC-21-3921:0.00177):0.00112):0.00000,(((CEC-21-5006:0.00612,CEC-22-6584:0.00556):0.00000,CEC-21-5857:0.00000):0.00067,CEC-21-5855:0.00866):0.00633):0.00433,(((CEC-20-1827:0.00035,CEC-22-6896:0.00614):0.00145,CEC-22-6962:0.00715):0.00068,CEC-22-9463:0.01039):0.00241):0.00033,CEC-21-4391:0.00989):0.00067):0.00037,(((CEC-19-0395:0.00652,CEC-19-0562:0.00084):0.00155,CEC-21-4139:0.00434):0.00505,CEC-21-5642:0.00741):0.00043):0.00059,CEC-21-4239:0.00738):0.00270,(CEC-21-3036:0.00000,CEC-21-5826:0.00080):0.00685):0.04340,CEC-20-1108:0.02818):0.00681,(((CEC-19-0947:0.00931,CEC-21-3127:0.01528):0.01449,CEC-20-1540:0.02027):0.02734,(CEC-22-7222:0.04114,(CEC-22-8078:0.00359,CEC-22-9807:0.00760):0.03061):0.01174):0.00226):0.00160,((((((CEC-19-0570:0.01043,(CEC-21-3060:0.00120,CEC-21-5324:0.00429):0.00541):0.00527,(CEC-21-2832:0.00739,CEC-21-5793:0.00305):0.01298):0.02258,CEC-21-5514:0.03292):0.00972,((CEC-21-3740:0.00411,CEC-22-9750:0.00456):0.01303,(CEC-22-6623:0.00072,CEC-22-7769:0.00853):0.00881):0.03110):0.00564,((((CEC-19-1036:0.00656,CEC-21-3696:0.01051):0.01486,(CEC-22-6528:0.02483,CEC-22-9737:0.00873):0.00151):0.00123,CEC-20-1950:0.01466):0.00625,(CEC-21-4021:0.01106,CEC-21-4036:0.00786):0.01751):0.01961):0.00245,((CEC-20-1117:0.04294,CEC-21-5416:0.03797):0.00360,((((CEC-21-4738:0.00175,CEC-22-6286:0.00870):0.01792,CEC-22-9405:0.02718):0.00283,CEC-21-5200:0.02581):0.00282,CEC-22-9198:0.02943):0.03274):0.00075):0.00059):0.00053,((CEC-19-0974:0.00187,CEC-20-2044:0.00068):0.04234,CEC-21-4920:0.04743):0.00507):0.00115,((CEC-21-4189:0.05203,CEC-21-5492:0.02807):0.00602,((((CEC-21-4899:0.00025,CEC-22-6173:0.00296):0.01926,CEC-21-5387:0.02906):0.01072,CEC-22-9469:0.03759):0.00198,CEC-22-9164:0.03838):0.01827):0.00064):0.00109,CEC-22-8556:0.04571):0.00005,((((CEC-20-1712:0.06660,(((CEC-20-2152:0.00074,CEC-22-6549:0.00325):0.00638,CEC-21-5613:0.00611):0.04363,CEC-22-8997:0.04572):0.00588):0.00071,CEC-22-8261:0.03866):0.00166,CEC-21-4365:0.05116):0.00120,CEC-20-1867:0.05149):0.00150):0.00049,(CEC-20-2078:0.04547,CEC-21-5033:0.04085):0.00087):0.00043):0.00096,(CEC-21-4459:0.03664,CEC-22-8595:0.03542):0.00239):0.00000):0.00000,((((((((((CEC-19-0184:0.03698,CEC-20-2185:0.04425):0.02395,CEC-22-9261:0.04693):0.00466,CEC-19-0221:0.09854):0.02286,CEC-21-4058:0.05451):0.00477,(((((CEC-19-0525:0.00467,CEC-21-2681:0.00787):0.01336,(CEC-20-2244:0.01735,(CEC-21-2999:0.00605,(CEC-21-5776:0.00222,CEC-22-6931:0.00669):0.00784):0.00240):0.01781):0.00320,(CEC-21-3106:0.00894,CEC-22-9052:0.00293):0.02416):0.00947,CEC-22-9589:0.04419):0.00868,CEC-21-2467:0.04987):0.00352):0.00225,((((((CEC-19-0995:0.00527,CEC-19-0999:0.00814):0.01312,(CEC-20-1534:0.00026,((CEC-21-5501:0.00139,CEC-22-6819:0.00181):0.00036,CEC-22-6814:0.00000):0.00696):0.01209):0.02428,((CEC-20-1107:0.00854,(CEC-21-2757:0.00456,CEC-22-8647:0.00327):0.00534):0.01688,CEC-22-7973:0.03084):0.01835):0.00476,(CEC-22-6265:0.03406,CEC-22-6303:0.05022):0.00380):0.00094,CEC-21-5674:0.04055):0.00069,((CEC-21-2897:0.04165,CEC-22-8264:0.05227):0.00609,CEC-22-8214:0.04640):0.00130):0.00209):0.00077,((((((CEC-20-1319:0.00826,(CEC-22-7351:0.00343,(CEC-22-7709:0.00111,CEC-22-8460:0.00177):0.00131):0.00899):0.00398,((CEC-21-3796:0.00305,(CEC-22-8331:0.00000,(CEC-22-8332:0.00000,CEC-22-9378:0.00180):0.00000):0.00950):0.00150,CEC-22-6529:0.00950):0.01518):0.00561,(CEC-21-4489:0.00534,((CEC-21-4662:0.00844,(CEC-22-7742:0.00627,CEC-22-7743:0.00000):0.00459):0.00124,CEC-22-8334:0.00384):0.00071):0.02915):0.00828,CEC-22-8342:0.02278):0.00803,CEC-21-3132:0.04099):0.00486,((CEC-20-1352:0.03803,((CEC-20-1805:0.00554,(CEC-22-9429:0.00158,CEC-22-9430:0.00000):0.00534):0.00193,CEC-21-5500:0.00308):0.03739):0.00403,(((CEC-21-4082:0.00360,CEC-21-4083:0.00320):0.00209,(CEC-21-4965:0.00430,CEC-22-8386:0.00622):0.00103):0.03657,(CEC-21-4774:0.03897,CEC-21-5762:0.04282):0.00694):0.00078):0.00091):0.00533):0.00054,((((((CEC-20-0897:0.00229,CEC-21-2654:0.00349):0.02797,(CEC-20-1687:0.01696,CEC-21-4855:0.02311):0.00057):0.00797,(CEC-20-0947:0.00223,CEC-21-4905:0.00653):0.04794):0.00811,CEC-22-8297:0.04356):0.00313,(((((((CEC-20-1392:0.00602,CEC-22-9707:0.01503):0.01997,CEC-22-7505:0.02250):0.00389,(CEC-20-1820:0.02251,(CEC-22-8924:0.00000,CEC-22-8996:0.00148):0.01493):0.02155):0.00855,(CEC-21-3423:0.04130,CEC-21-4071:0.02960):0.00245):0.00340,CEC-22-8012:0.05079):0.00199,(CEC-21-2353:0.00087,CEC-21-3473:0.00091):0.03950):0.00686,CEC-21-3056:0.06048):0.00172):0.00046,((CEC-20-1740:0.01104,CEC-21-3872:0.00511):0.01693,(CEC-21-3656:0.01370,CEC-21-4354:0.00201):0.00930):0.03561):0.00151):0.00078,((((((CEC-19-0260:0.00864,CEC-22-7314:0.00842):0.03369,(CEC-21-3373:0.03215,CEC-21-5379:0.04470):0.00428):0.00353,(((((((((((CEC-19-0636:0.00795,(CEC-20-1638:0.01720,CEC-20-2041:0.00948):0.00210):0.00464,CEC-21-3155:0.01776):0.00884,(CEC-20-1594:0.00837,CEC-22-9768:0.01875):0.00723):0.00237,CEC-21-3554:0.01699):0.00045,((CEC-22-6007:0.01515,(CEC-22-6891:0.00155,CEC-22-7044:0.00271):0.00702):0.01628,CEC-22-6679:0.02360):0.00279):0.00170,(CEC-20-1673:0.01987,(CEC-22-8548:0.00710,CEC-22-8586:0.00251):0.00779):0.00752):0.00635,(CEC-20-1212:0.01344,CEC-22-6649:0.01286):0.00428):0.00210,(((CEC-20-1238:0.00183,CEC-22-9658:0.00726):0.01156,CEC-22-6067:0.01628):0.00228,(CEC-20-2262:0.01240,((CEC-21-2949:0.01333,CEC-22-6301:0.00347):0.00649,((CEC-21-4267:0.00070,(CEC-22-8104:0.00000,CEC-22-8668:0.00036):0.00041):0.00209,CEC-22-8341:0.00182):0.00287):0.00999):0.00172):0.00723):0.00640,(CEC-20-2298:0.00430,(((CEC-21-4455:0.00000,(CEC-21-4971:0.00276,CEC-21-5109:0.01656):0.00463):0.00114,CEC-22-8126:0.01469):0.01314,CEC-21-5614:0.00533):0.00930):0.01574):0.00660,CEC-21-5679:0.03062):0.00299,CEC-19-0700:0.03982):0.00147):0.00467,CEC-22-7815:0.03831):0.00053,(((CEC-19-0444:0.00601,CEC-22-6817:0.00519):0.01669,CEC-21-5609:0.02514):0.01230,CEC-21-4031:0.04065):0.00400):0.00523,(CEC-20-2212:0.04192,CEC-22-8249:0.03620):0.00966):0.00034):0.00044,((CEC-19-0647:0.05167,(CEC-20-1871:0.03769,CEC-22-9302:0.03821):0.00932):0.00277,((CEC-21-2879:0.02981,CEC-22-8349:0.02647):0.00166,CEC-21-4832:0.04537):0.01123):0.00075):0.00053):0.00000,(CEC-19-0864:0.01952,((CEC-21-3426:0.00930,CEC-22-7899:0.02089):0.00911,((((CEC-21-4575:0.00320,CEC-22-6788:0.00027):0.00106,CEC-22-7399:0.00089):0.00548,((CEC-21-4904:0.00094,CEC-21-5590:0.00146):0.00498,CEC-22-9569:0.00689):0.00498):0.00768,(CEC-22-6305:0.00526,CEC-22-9083:0.00135):0.01769):0.00342):0.00260):0.02945):0.00079,(((CEC-19-0334:0.01366,CEC-22-9195:0.02003):0.00564,(((((CEC-19-0885:0.00378,(((CEC-22-8506:0.00000,CEC-22-8628:0.00473):0.00042,CEC-22-9551:0.00213):0.00135,CEC-22-9447:0.00790):0.00133):0.02676,CEC-20-1360:0.00841):0.00923,(CEC-19-1015:0.00165,(CEC-21-2426:0.00333,CEC-22-6168:0.00501):0.00017):0.01118):0.00798,(CEC-19-0969:0.01129,CEC-22-8646:0.02961):0.00134):0.00075,CEC-21-4884:0.01155):0.00461):0.01928,CEC-21-3657:0.04405):0.00260):0.00000,(((((((((CEC-19-0059:0.01752,(CEC-21-5351:0.01709,CEC-22-8912:0.01935):0.01639):0.01587,((CEC-21-2591:0.00526,(CEC-21-3312:0.00279,(CEC-21-5868:0.00776,(CEC-22-7136:0.00000,CEC-22-7150:0.00000):0.00839):0.00102):0.00123):0.00555,(CEC-22-6289:0.00247,CEC-22-6290:0.00943):0.00438):0.03398):0.00202,(((CEC-19-0085:0.01975,CEC-21-5643:0.01133):0.03739,(((((((CEC-19-0967:0.01026,(CEC-20-2004:0.00770,CEC-22-9596:0.01145):0.00772):0.01250,CEC-21-2799:0.01300):0.00482,((CEC-21-4326:0.00234,CEC-21-4570:0.00037):0.00146,CEC-21-4571:0.00256):0.01108):0.00423,((((CEC-20-2240:0.00400,(CEC-21-5537:0.00707,CEC-22-8708:0.01081):0.00123):0.00048,(CEC-21-5851:0.00574,CEC-22-9445:0.00904):0.00745):0.00849,(CEC-21-4019:0.00953,CEC-22-8223:0.01684):0.00181):0.00271,(CEC-22-7953:0.00000,CEC-22-7963:0.00038):0.01604):0.00151):0.00216,CEC-21-3332:0.01835):0.00748,CEC-21-3614:0.03697):0.02115,(CEC-20-1742:0.01246,(CEC-22-8558:0.01557,CEC-22-9680:0.00983):0.00881):0.02516):0.00389):0.00445,((((((((((((((((CEC-19-0237:0.00161,CEC-21-3368:0.00348):0.00055,(CEC-21-4119:0.00216,CEC-21-4133:0.00000):0.00593):0.00091,CEC-22-7307:0.00474):0.00975,((((CEC-20-1002:0.00192,(((CEC-20-1453:0.00035,CEC-20-2034:0.00263):0.00588,CEC-21-2356:0.00376):0.00111,CEC-22-7199:0.01185):0.00162):0.00638,CEC-21-4333:0.01022):0.00145,(((CEC-21-4382:0.00178,CEC-22-8968:0.00145):0.00000,(CEC-22-6490:0.00108,(CEC-22-9116:0.00257,CEC-22-9649:0.00181):0.00103):0.00000):0.00385,((CEC-22-6552:0.00122,CEC-22-9214:0.00071):0.00522,CEC-22-8919:0.00034):0.00136):0.00808):0.00157,CEC-22-6963:0.00501):0.00036):0.00037,(CEC-20-2096:0.00657,CEC-21-5083:0.01142):0.00448):0.00013,(CEC-19-0908:0.00578,CEC-19-0981:0.00518):0.00186):0.00107,(CEC-20-1976:0.00665,CEC-21-4360:0.01215):0.00100):0.00045,((CEC-21-4005:0.00318,CEC-22-9014:0.00758):0.00134,CEC-22-8114:0.01025):0.00435):0.00080,CEC-21-3746:0.00954):0.00001,((CEC-19-0445:0.00401,CEC-21-3899:0.00108):0.00507,CEC-21-2785:0.01041):0.00182):0.00060,(CEC-21-3093:0.01201,(CEC-22-8463:0.01074,CEC-22-9412:0.00801):0.00251):0.00373):0.00000,(((CEC-19-0353:0.00486,(CEC-21-5845:0.00201,CEC-22-7557:0.00000):0.00305):0.00930,CEC-21-2310:0.00922):0.00077,(CEC-20-1329:0.01098,CEC-20-2039:0.00842):0.00255):0.00091):0.00167,(CEC-20-1213:0.00794,CEC-22-7780:0.01364):0.00164):0.02653,((CEC-21-2430:0.00043,CEC-22-7385:0.00445):0.01191,CEC-22-9334:0.01855):0.01836):0.00997,(CEC-19-0345:0.03514,CEC-22-6214:0.04726):0.00746):0.00191,(CEC-20-1914:0.05522,CEC-21-4250:0.07210):0.00724):0.00073):0.00188):0.00000,(((((((((((CEC-19-0566:0.00296,CEC-21-4603:0.01510):0.00104,(CEC-21-2639:0.00424,CEC-22-9781:0.01935):0.00136):0.00523,CEC-21-3962:0.01033):0.00334,(CEC-21-5677:0.00663,CEC-22-9377:0.00360):0.00696):0.00070,(CEC-22-8124:0.01498,CEC-22-8417:0.00773):0.00139):0.00060,(CEC-19-0781:0.01929,CEC-22-7649:0.01542):0.00147):0.00049,(CEC-20-1524:0.00190,CEC-22-8998:0.00559):0.01487):0.00172,CEC-22-6710:0.01420):0.00251,CEC-22-9861:0.02758):0.00791,(((CEC-20-1059:0.00399,CEC-21-3935:0.00155):0.01629,CEC-21-5163:0.01615):0.00997,CEC-20-2093:0.01123):0.00621):0.01882,(CEC-21-2425:0.03383,CEC-21-4272:0.02918):0.00521):0.00086):0.00023,((((((CEC-19-0304:0.03170,(CEC-21-3329:0.02485,(CEC-22-6873:0.00350,CEC-22-7256:0.00000):0.04464):0.00158):0.00042,CEC-22-6755:0.02893):0.00133,((((CEC-19-0780:0.01353,CEC-22-8910:0.01282):0.00204,((CEC-20-1113:0.00036,CEC-20-1198:0.00000):0.00568,(CEC-20-2209:0.00081,CEC-20-2210:0.01201):0.00198):0.01016):0.00383,CEC-22-8426:0.02640):0.01058,CEC-21-2713:0.02512):0.00212):0.00831,CEC-22-8570:0.02681):0.00839,(((((((((CEC-19-0319:0.01103,CEC-22-6538:0.01564):0.00529,CEC-21-4589:0.01327):0.00330,(((CEC-20-2294:0.00651,CEC-22-9609:0.01515):0.00315,(CEC-21-2526:0.01111,CEC-21-5418:0.01053):0.00281):0.00919,CEC-22-8481:0.02779):0.00168):0.00077,CEC-19-0691:0.02378):0.00121,(CEC-21-2395:0.00525,CEC-22-8904:0.00653):0.01886):0.00644,((((((((((CEC-19-0526:0.00355,CEC-21-4721:0.01493):0.00169,CEC-19-0663:0.00290):0.00102,CEC-21-3362:0.00485):0.00121,(CEC-19-0759:0.00287,CEC-21-4304:0.00426):0.00141):0.00476,(CEC-20-1295:0.00479,CEC-21-4937:0.00396):0.00503):0.00195,CEC-22-8601:0.01951):0.00357,CEC-19-0966:0.03874):0.00145,(CEC-20-0903:0.00376,CEC-20-0935:0.00085):0.01165):0.00980,(((CEC-19-0805:0.00734,CEC-21-4858:0.00823):0.00238,(CEC-20-0987:0.00784,CEC-21-2891:0.00632):0.00973):0.00485,(((CEC-19-0882:0.00741,(CEC-21-3957:0.00000,(CEC-21-4144:0.00101,CEC-22-8210:0.00291):0.00047):0.00881):0.00259,CEC-21-4200:0.02785):0.00894,CEC-21-3602:0.01444):0.00194):0.00106):0.00434,(CEC-22-6118:0.03265,CEC-22-6253:0.02379):0.01083):0.00721):0.00448,((((CEC-21-2358:0.00895,CEC-21-2783:0.00738):0.00691,CEC-21-5552:0.01179):0.00597,(CEC-21-2374:0.00084,CEC-21-3545:0.00564):0.01486):0.00351,CEC-22-8979:0.01991):0.01554):0.00344,(CEC-20-2201:0.02089,CEC-21-3170:0.01078):0.02523):0.00376,((((((CEC-20-1215:0.00173,CEC-21-3141:0.00385):0.00202,CEC-22-7246:0.00363):0.00151,CEC-20-1725:0.00173):0.01121,CEC-21-3834:0.01444):0.00272,(CEC-21-2542:0.00000,CEC-21-2909:0.00000):0.02023):0.02037,(CEC-21-4169:0.01845,(CEC-22-9118:0.00349,CEC-22-9119:0.00081):0.01955):0.02014):0.00032):0.00050):0.00059,((CEC-19-0374:0.02485,CEC-22-7928:0.03663):0.00578,CEC-22-7275:0.04459):0.00096):0.01067):0.00106,((CEC-22-7624:0.04363,CEC-22-9067:0.04654):0.00732,CEC-22-8118:0.04631):0.00180):0.00105,(((((((((((CEC-19-0226:0.01588,((CEC-21-4009:0.00063,CEC-22-7017:0.00255):0.01039,CEC-21-5831:0.01085):0.00504):0.00570,CEC-22-8524:0.01742):0.03120,CEC-22-6494:0.03873):0.00913,(((CEC-20-1472:0.02107,CEC-22-7034:0.03798):0.00933,CEC-21-5735:0.04099):0.00197,(CEC-20-1627:0.03798,CEC-21-4453:0.03697):0.00476):0.00292):0.00609,CEC-21-3263:0.03035):0.00562,((((((CEC-19-0639:0.03870,CEC-21-3168:0.04402):0.00871,CEC-21-5730:0.05398):0.00191,CEC-21-5386:0.03806):0.00009,((CEC-19-0929:0.04170,(((CEC-20-1164:0.01320,(CEC-21-3270:0.00296,CEC-21-3300:0.00141):0.00980):0.02556,(CEC-21-3577:0.02875,CEC-22-7654:0.04693):0.00219):0.00276,((CEC-20-1942:0.00768,CEC-22-8868:0.00873):0.00102,((((CEC-21-3138:0.00000,CEC-21-3139:0.00036):0.00000,CEC-21-3892:0.00036):0.00156,CEC-21-4996:0.00428):0.01406,CEC-21-3781:0.00389):0.00078):0.01729):0.00456):0.00558,CEC-22-9644:0.03773):0.00301):0.00295,(((CEC-21-4007:0.00144,CEC-22-7922:0.00890):0.00037,CEC-22-7722:0.00109):0.00719,(CEC-22-7629:0.00038,CEC-22-7632:0.00441):0.00527):0.04027):0.00300,((CEC-20-1894:0.00351,CEC-21-2672:0.00321):0.00334,(CEC-21-3099:0.00314,CEC-21-3338:0.00127):0.00141):0.03261):0.00126):0.00104,(((((((CEC-19-0539:0.00323,(CEC-20-2146:0.00505,CEC-21-4811:0.00508):0.00141):0.00000,CEC-22-6103:0.00328):0.00105,(CEC-22-6142:0.00326,CEC-22-7395:0.00771):0.00216):0.02672,CEC-21-5512:0.02767):0.00251,((CEC-20-2025:0.00325,CEC-21-3286:0.00000):0.03169,CEC-22-6232:0.03667):0.00347):0.00793,CEC-22-6136:0.06967):0.00183,CEC-21-3442:0.04763):0.01020):0.00134,(((((CEC-19-0980:0.00375,CEC-21-4429:0.00667):0.00812,CEC-21-2609:0.00393):0.03887,(CEC-21-2608:0.00000,CEC-21-5043:0.00072):0.06002):0.00612,(CEC-22-5979:0.06307,CEC-22-8157:0.04928):0.00049):0.00222,CEC-20-1719:0.05865):0.00173):0.00296,((CEC-19-0990:0.00348,CEC-21-3598:0.00434):0.04598,CEC-21-4818:0.05969):0.00550):0.00043,((CEC-19-0341:0.00713,CEC-19-0397:0.01277):0.03099,CEC-22-9580:0.04913):0.00602):0.00052,(((CEC-19-0868:0.01646,CEC-20-1186:0.00795):0.00645,(CEC-21-2314:0.00348,CEC-22-7413:0.00396):0.00984):0.04382,(CEC-22-6153:0.06132,((CEC-22-6641:0.00072,CEC-22-7176:0.00568):0.01362,CEC-22-8805:0.00852):0.04473):0.00296):0.00246):0.00052):0.00032,(((CEC-19-0485:0.00222,(((CEC-21-3757:0.00381,CEC-21-3759:0.00629):0.00772,CEC-21-4942:0.00370):0.00533,CEC-22-8347:0.00655):0.00123):0.02644,(((((((((CEC-20-1315:0.00354,CEC-21-2414:0.00056):0.00565,CEC-21-3311:0.00913):0.00056,CEC-20-1897:0.00801):0.00025,((((CEC-20-1369:0.00927,((CEC-21-4549:0.01681,(CEC-22-9666:0.00084,CEC-22-9831:0.00141):0.00866):0.01531,(CEC-22-7063:0.00516,CEC-22-7077:0.00142):0.01079):0.00510):0.00000,CEC-22-6558:0.00396):0.00549,(((CEC-20-2196:0.00324,CEC-22-6951:0.00073):0.00000,CEC-22-9568:0.00000):0.00100,CEC-22-8068:0.00187):0.00578):0.00075,CEC-21-3783:0.01807):0.00967):0.01612,CEC-22-6611:0.02594):0.00517,(((((CEC-20-1785:0.00287,(CEC-21-4308:0.00142,CEC-22-6759:0.00178):0.00602):0.01201,CEC-21-3603:0.00837):0.00509,(CEC-22-7448:0.00789,CEC-22-7451:0.00498):0.01371):0.00574,CEC-22-8517:0.02501):0.00410,(((((CEC-21-3107:0.00301,CEC-21-5726:0.00272):0.00128,CEC-22-6125:0.00316):0.00106,CEC-21-5481:0.00168):0.00313,CEC-22-7112:0.02970):0.00558,CEC-22-7791:0.01180):0.01544):0.00261):0.01169,CEC-21-5803:0.04127):0.00264,CEC-22-9481:0.03783):0.00053,CEC-20-1359:0.03452):0.00141):0.00375,(((((CEC-20-2286:0.00072,CEC-22-8206:0.00110):0.01432,CEC-22-8154:0.01002):0.02749,(CEC-22-8761:0.05081,CEC-22-9210:0.04288):0.00440):0.00044,(((((CEC-21-2388:0.00053,CEC-21-2494:0.00000):0.00053,CEC-21-3590:0.00071):0.00000,CEC-22-6892:0.00214):0.04422,CEC-22-8779:0.01703):0.00958,(CEC-21-3683:0.03204,CEC-22-6314:0.04824):0.00242):0.00162):0.00092,CEC-21-4485:0.03654):0.00048):0.01067):0.00039,(((CEC-19-0129:0.05035,((CEC-20-0971:0.01875,(CEC-21-5206:0.01942,CEC-22-8908:0.01525):0.00897):0.00510,CEC-21-2870:0.04640):0.02264):0.00335,(CEC-22-8101:0.04215,CEC-22-8970:0.05845):0.00331):0.00000,(CEC-19-0696:0.04580,(CEC-21-2829:0.05910,CEC-21-4153:0.04272):0.00461):0.00073):0.00081):0.00082):0.00111,((((((((((CEC-19-0053:0.00251,CEC-20-1439:0.00036):0.00000,(CEC-21-3580:0.00369,CEC-21-4006:0.00219):0.00153):0.01007,CEC-20-2119:0.01484):0.03036,(((((CEC-19-0422:0.00000,CEC-21-4492:0.00340):0.02979,(CEC-21-2928:0.01145,(CEC-22-7098:0.00000,CEC-22-7111:0.00214):0.01196):0.01376):0.01619,CEC-20-1711:0.04066):0.00086,((((CEC-19-0687:0.00583,CEC-19-1041:0.00663):0.00775,((CEC-21-3340:0.01251,CEC-22-8856:0.01296):0.00222,CEC-21-4098:0.00689):0.00123):0.00393,CEC-21-3509:0.01927):0.03027,(CEC-22-8432:0.00000,CEC-22-8509:0.00035):0.04051):0.00283):0.00047,(((CEC-22-6429:0.03191,(CEC-22-8832:0.00929,CEC-22-8836:0.00981):0.02507):0.00889,CEC-22-9168:0.04380):0.00677,CEC-22-8322:0.05556):0.00000):0.00179):0.00040,(((((((CEC-19-0204:0.00000,CEC-22-9351:0.00381):0.00423,CEC-22-7594:0.00763):0.03077,((CEC-20-0001:0.00148,(CEC-21-4273:0.00353,CEC-21-5281:0.00361):0.00054):0.00981,CEC-21-2731:0.01733):0.02045):0.01143,(CEC-20-1076:0.03383,CEC-21-4680:0.03392):0.01579):0.00125,((CEC-19-0914:0.03429,CEC-22-9079:0.03780):0.00364,(CEC-22-6345:0.04234,CEC-22-8434:0.05327):0.00284):0.00133):0.00136,(((((CEC-21-4114:0.01127,CEC-21-5423:0.01142):0.01554,CEC-21-5745:0.03168):0.01107,CEC-21-4554:0.01264):0.00589,CEC-21-4152:0.03494):0.00587,CEC-22-9552:0.03015):0.00759):0.00073,((CEC-20-1448:0.04610,CEC-21-5509:0.03352):0.00272,((CEC-21-2733:0.00907,CEC-22-6371:0.00785):0.03631,CEC-21-3640:0.03569):0.00734):0.00161):0.00096):0.00129,((((((((CEC-19-0387:0.00209,CEC-19-0520:0.00153):0.01010,CEC-21-3501:0.01398):0.00138,(((CEC-19-0627:0.00414,CEC-22-8675:0.00438):0.00722,((CEC-20-2189:0.00038,(CEC-21-5607:0.00000,CEC-22-6030:0.00285):0.00227):0.00472,CEC-21-4451:0.00288):0.00551):0.00175,(CEC-21-3187:0.01001,CEC-22-6711:0.00914):0.00285):0.00000):0.00046,CEC-20-2274:0.00777):0.00499,CEC-21-2503:0.00432):0.00617,CEC-22-6613:0.00862):0.03452,(CEC-20-1572:0.01777,CEC-22-9539:0.02251):0.03529):0.00523,((CEC-19-0590:0.01053,(CEC-21-2816:0.00650,CEC-22-6735:0.00890):0.00856):0.00245,CEC-21-3045:0.00904):0.03156):0.00038):0.00042,(CEC-20-0996:0.03024,CEC-22-6107:0.04195):0.00600):0.00058,((((((((CEC-19-0352:0.00114,CEC-22-8039:0.00110):0.01603,(CEC-22-9021:0.00012,CEC-22-9054:0.00829):0.01005):0.00089,CEC-19-0828:0.01478):0.00263,CEC-21-2852:0.01567):0.01520,(((((CEC-19-0432:0.00443,CEC-22-9205:0.00508):0.01038,CEC-19-0754:0.02142):0.00473,CEC-21-2893:0.01907):0.00309,((((CEC-20-1181:0.00365,CEC-21-4081:0.00475):0.00249,CEC-21-3183:0.00406):0.00037,(((CEC-21-5428:0.00000,CEC-22-8814:0.00072):0.00000,CEC-22-9664:0.00180):0.00068,CEC-22-6907:0.00074):0.00734):0.00036,CEC-21-2504:0.00409):0.03181):0.00365,((CEC-21-2595:0.00052,CEC-22-8700:0.00843):0.00792,((CEC-21-5581:0.00859,CEC-22-8400:0.01952):0.00163,CEC-22-7525:0.01036):0.00052):0.00854):0.00419):0.00992,(((CEC-20-1033:0.01403,(CEC-20-2085:0.01172,CEC-22-6983:0.01102):0.00877):0.01627,(CEC-21-5032:0.04649,CEC-22-8294:0.02451):0.00589):0.00593,CEC-21-3924:0.03733):0.00266):0.00078,((CEC-19-1027:0.03180,CEC-22-9240:0.03211):0.00300,(CEC-21-2433:0.03377,CEC-21-3767:0.03109):0.00290):0.00067):0.00899,((CEC-21-4775:0.03119,(CEC-22-8333:0.00638,CEC-22-9607:0.00083):0.02255):0.01069,CEC-21-5915:0.03109):0.02047):0.00244):0.00165,(((((((CEC-19-0834:0.00463,CEC-21-4438:0.00611):0.00141,CEC-20-1520:0.00121):0.00178,(CEC-20-1607:0.00072,CEC-22-9843:0.00219):0.00083):0.00075,CEC-21-3950:0.01134):0.02514,CEC-21-4190:0.02788):0.00587,CEC-22-9812:0.05467):0.00117,((CEC-21-3360:0.00000,(CEC-21-3659:0.00106,CEC-21-4943:0.00230):0.00492):0.04400,CEC-22-8961:0.05229):0.00196):0.00044):0.00095,CEC-22-6535:0.03281):0.00120):0.00043,(((((((((((((((((((CEC-19-0016:0.00702,(CEC-20-1685:0.00836,CEC-21-3963:0.00388):0.00083):0.00284,(CEC-21-2323:0.00218,(CEC-21-2393:0.00201,CEC-22-8887:0.00000):0.00159):0.01021):0.00231,CEC-22-9652:0.00672):0.00314,(CEC-20-1475:0.00040,CEC-21-4182:0.00639):0.00938):0.00308,((CEC-20-1497:0.00425,CEC-22-6406:0.00555):0.01292,CEC-21-5321:0.01923):0.00153):0.00248,CEC-21-3893:0.01816):0.00280,CEC-22-6698:0.02385):0.00667,(CEC-21-4480:0.00731,CEC-21-5832:0.00974):0.02202):0.02250,((CEC-19-0469:0.01309,(CEC-21-4594:0.00787,CEC-21-5229:0.00220):0.01953):0.02299,(CEC-21-4917:0.04077,CEC-22-9303:0.05165):0.00664):0.00159):0.00129,(((CEC-21-3282:0.00000,CEC-22-8820:0.00371):0.00744,CEC-21-4577:0.00896):0.02548,(CEC-22-7095:0.00535,CEC-22-9517:0.00493):0.02349):0.01745):0.00384,CEC-22-6040:0.04549):0.00152,((((CEC-20-1400:0.00000,CEC-21-2458:0.00233):0.00000,CEC-21-4277:0.00229):0.04391,CEC-22-9312:0.03772):0.00297,CEC-21-3795:0.05274):0.00585):0.00056,((((CEC-20-1432:0.00997,CEC-21-4972:0.00664):0.00469,(CEC-22-9541:0.00412,CEC-22-9545:0.00707):0.00610):0.00284,CEC-21-4773:0.02362):0.01477,(CEC-21-2594:0.02761,(CEC-21-3666:0.00224,(CEC-21-3847:0.00107,CEC-21-3877:0.00000):0.00028):0.03259):0.00710):0.01092):0.00192,CEC-21-5057:0.03834):0.00135,((((((CEC-19-0579:0.00500,CEC-20-1677:0.00489):0.00421,CEC-21-3788:0.00320):0.03699,(CEC-21-3413:0.01421,CEC-21-4384:0.01037):0.03154):0.00956,(CEC-20-2155:0.00561,CEC-21-4445:0.00700):0.04480):0.00662,(((CEC-20-1131:0.00036,(CEC-21-2443:0.00073,((CEC-21-2825:0.00036,CEC-21-3844:0.00181):0.00036,CEC-22-8250:0.00036):0.00000):0.00036):0.01803,((CEC-20-1999:0.01224,CEC-21-2649:0.00938):0.01277,CEC-20-2154:0.02082):0.00267):0.03396,CEC-22-8688:0.05079):0.00381):0.00081,(((((CEC-19-0748:0.00205,CEC-19-0909:0.00205):0.00139,CEC-21-5539:0.00394):0.00085,CEC-21-3276:0.00095):0.00084,((CEC-22-7999:0.00372,CEC-22-8639:0.00748):0.00284,CEC-22-9406:0.00463):0.00128):0.04417,(((CEC-20-1889:0.00489,CEC-21-3470:0.00428):0.02581,(CEC-21-5627:0.02181,CEC-22-6741:0.02771):0.01036):0.00530,CEC-21-3293:0.04766):0.00731):0.00500):0.00140):0.00044,(((((((CEC-19-0080:0.00461,CEC-21-4993:0.00662):0.00679,CEC-21-5404:0.01404):0.01469,CEC-22-8772:0.02567):0.00570,((CEC-20-2215:0.01589,(CEC-21-3251:0.00333,(CEC-21-3647:0.00000,(CEC-22-6102:0.00000,CEC-22-7372:0.00000):0.00142):0.00494):0.02730):0.00915,(CEC-21-3156:0.01121,CEC-21-3942:0.00293):0.03227):0.00183):0.00826,((CEC-19-0762:0.00791,CEC-21-4158:0.01328):0.02527,CEC-21-2508:0.03074):0.01372):0.00362,((CEC-21-2671:0.02368,(CEC-21-2807:0.01342,CEC-22-8510:0.01511):0.00256):0.01813,CEC-21-3345:0.03095):0.01067):0.00694,CEC-19-1032:0.06296):0.00000):0.00118,((((((CEC-19-0019:0.04028,((CEC-21-5407:0.00889,CEC-22-9264:0.01071):0.02778,CEC-22-6048:0.02204):0.02296):0.00402,((((CEC-20-1303:0.02337,((CEC-20-2181:0.00261,CEC-21-5364:0.00333):0.00273,(CEC-21-3688:0.00458,CEC-22-8063:0.00398):0.00407):0.02148):0.00890,CEC-21-3619:0.03342):0.00587,CEC-21-4941:0.04170):0.00301,CEC-22-7568:0.04458):0.00104):0.00152,((CEC-21-4332:0.01125,CEC-22-9877:0.00451):0.01014,CEC-21-5454:0.01118):0.03573):0.00183,(((CEC-21-2677:0.02381,(CEC-21-4804:0.00463,CEC-21-5383:0.00019):0.02588):0.00669,CEC-21-3825:0.02458):0.00773,CEC-21-3128:0.03386):0.01286):0.00176,(((((CEC-19-0157:0.00483,(CEC-20-1866:0.00666,CEC-21-5275:0.00809):0.00165):0.00217,CEC-21-4885:0.01054):0.03024,(CEC-21-2336:0.00012,CEC-21-2342:0.00178):0.05125):0.00461,(CEC-21-4698:0.01810,CEC-22-6709:0.01861):0.02512):0.00253,(CEC-21-2525:0.04875,CEC-22-7924:0.05929):0.00642):0.00177):0.00156,((((((((CEC-19-0076:0.00630,CEC-22-8865:0.00952):0.02224,(((CEC-20-2136:0.00174,((CEC-21-2892:0.00402,CEC-22-6346:0.00251):0.00250,(CEC-22-7039:0.00426,CEC-22-7073:0.00401):0.00145):0.00144):0.01616,CEC-22-8972:0.01896):0.01331,CEC-21-5797:0.01248):0.00768):0.00290,(((CEC-20-2272:0.00423,((CEC-21-4542:0.00456,CEC-22-9265:0.00211):0.00500,CEC-22-6659:0.00601):0.00660):0.01154,CEC-22-9421:0.01352):0.01052,(CEC-21-3848:0.00553,CEC-21-3849:0.00109):0.03541):0.00041):0.00134,(((CEC-19-0589:0.00895,CEC-21-5579:0.00813):0.01752,CEC-22-7956:0.02055):0.00126,CEC-19-0827:0.03033):0.00133):0.00117,(CEC-21-5065:0.02920,(CEC-21-5480:0.01833,CEC-22-7761:0.02729):0.00414):0.00146):0.01073,CEC-19-0552:0.05044):0.00949,((((((CEC-19-0130:0.00413,((CEC-21-4470:0.00642,CEC-22-8357:0.00424):0.00148,CEC-21-5066:0.00521):0.00192):0.00757,(CEC-21-3196:0.00406,CEC-22-6920:0.00513):0.00923):0.00169,CEC-21-5828:0.00564):0.00224,(((CEC-20-1134:0.00779,((CEC-20-1443:0.00228,CEC-22-6636:0.00039):0.00420,CEC-22-9742:0.00650):0.00235):0.00297,CEC-22-5955:0.01545):0.00409,((CEC-20-1399:0.00403,CEC-22-7885:0.00647):0.00855,((CEC-21-3664:0.00280,CEC-22-8538:0.00159):0.00968,CEC-22-6077:0.01032):0.00210):0.00669):0.00163):0.03384,CEC-21-3898:0.06536):0.00444,((CEC-19-0564:0.04802,(CEC-22-7270:0.00850,CEC-22-9389:0.00707):0.03764):0.01010,CEC-20-1380:0.06138):0.00480):0.00303):0.00099,((((CEC-19-0795:0.03984,(CEC-21-5551:0.00366,CEC-22-6588:0.00076):0.03199):0.00561,(CEC-21-2815:0.01261,(CEC-22-6939:0.00916,CEC-22-9502:0.00871):0.00228):0.03109):0.00736,((CEC-21-5052:0.00653,CEC-22-8001:0.01139):0.02045,CEC-22-8863:0.03163):0.02076):0.00864,(((CEC-20-1092:0.07778,CEC-21-3879:0.04704):0.00478,((CEC-21-4467:0.00283,CEC-22-8939:0.00000):0.00980,((CEC-22-6884:0.00000,CEC-22-6888:0.00000):0.01090,CEC-22-8827:0.00636):0.00603):0.03399):0.00164,CEC-20-1535:0.04576):0.00206):0.00243):0.00037):0.00157):0.00000,((((((((((((CEC-19-0026:0.00955,(((CEC-20-1312:0.01524,CEC-20-1414:0.01332):0.00038,CEC-21-2732:0.00787):0.00040,CEC-21-2706:0.01352):0.00139):0.00104,CEC-22-7716:0.02145):0.00357,CEC-20-1259:0.01494):0.00534,CEC-19-0508:0.03172):0.00695,CEC-22-6673:0.01361):0.02265,CEC-21-3087:0.03824):0.00359,((CEC-21-4688:0.00047,CEC-22-7836:0.00523):0.04819,CEC-21-5907:0.03935):0.00309):0.00161,(((((CEC-20-1852:0.00598,((CEC-21-4070:0.00695,(CEC-21-5080:0.00000,CEC-22-8008:0.00036):0.02414):0.00105,CEC-22-9623:0.00128):0.01365):0.01654,(CEC-20-2167:0.02352,(CEC-21-4886:0.00913,CEC-21-4914:0.01884):0.01172):0.00155):0.00127,(CEC-21-5105:0.02467,CEC-22-7546:0.01999):0.00804):0.00579,CEC-22-5987:0.03833):0.00891,(CEC-22-6571:0.05058,(CEC-22-7288:0.01934,CEC-22-8819:0.01670):0.04007):0.00549):0.00256):0.00165,(((((((CEC-19-0187:0.01655,CEC-22-9217:0.00985):0.01462,CEC-22-7353:0.01796):0.02502,((CEC-20-1018:0.00000,CEC-20-1034:0.00000):0.03890,CEC-21-2324:0.04861):0.00311):0.00069,(((CEC-19-0916:0.02372,CEC-21-3916:0.01657):0.01744,(CEC-21-2505:0.03292,CEC-22-6285:0.02065):0.00770):0.01737,(CEC-20-2128:0.01423,CEC-22-6126:0.00837):0.03759):0.00034):0.00154,(CEC-21-4726:0.04951,CEC-22-6526:0.04391):0.00514):0.00097,((CEC-19-0949:0.00762,(CEC-22-6604:0.01021,CEC-22-7592:0.00380):0.00388):0.04856,((CEC-20-1648:0.05010,((CEC-21-4730:0.00000,CEC-21-4857:0.00106):0.04478,CEC-21-4784:0.03257):0.01771):0.00241,((CEC-21-4145:0.00798,(CEC-22-8499:0.00143,CEC-22-9073:0.00105):0.00509):0.03708,CEC-22-6527:0.06237):0.00265):0.00141):0.00014):0.00118,CEC-22-6134:0.04865):0.00102):0.00171,((((((((((CEC-19-0045:0.01435,CEC-22-7473:0.01624):0.00125,(CEC-20-1290:0.00898,CEC-21-5675:0.01718):0.00130):0.00227,(((((CEC-19-1011:0.00788,CEC-22-9298:0.00649):0.00159,(CEC-21-5719:0.01167,(CEC-22-7124:0.00415,CEC-22-9088:0.00950):0.00322):0.00120):0.00270,CEC-21-4573:0.01039):0.00579,CEC-21-5192:0.01891):0.00975,CEC-22-9019:0.01764):0.00151):0.00449,CEC-19-0431:0.01362):0.00234,((CEC-19-0851:0.01265,(((CEC-20-1358:0.00107,(CEC-21-3372:0.00072,CEC-21-4091:0.00284):0.00000):0.00070,(CEC-22-6821:0.00106,(CEC-22-8387:0.00000,CEC-22-8782:0.00000):0.00178):0.00036):0.00000,CEC-22-6642:0.00071):0.01653):0.00528,CEC-20-0957:0.02780):0.01326):0.00232,CEC-22-7472:0.02639):0.01485,(((((CEC-19-0477:0.02248,(CEC-20-1625:0.00086,CEC-21-4130:0.00637):0.00973):0.00395,CEC-20-1783:0.02206):0.00307,((CEC-19-0993:0.00146,CEC-22-5973:0.01191):0.00106,((CEC-21-3428:0.00024,CEC-21-5568:0.00157):0.01215,CEC-22-8010:0.00512):0.00075):0.00996):0.02609,((CEC-21-5527:0.00180,CEC-22-9868:0.00217):0.00036,CEC-21-5661:0.00000):0.04194):0.00273,((CEC-19-0766:0.00480,(CEC-22-7403:0.00993,CEC-22-7509:0.00287):0.00668):0.00917,((CEC-20-1849:0.01115,CEC-21-3040:0.00930):0.00519,((CEC-21-4873:0.00080,CEC-21-4878:0.01250):0.00677,CEC-21-5914:0.01085):0.00106):0.00866):0.02848):0.00154):0.00079,CEC-19-0716:0.03700):0.00100,(CEC-21-4954:0.05252,CEC-21-5184:0.05175):0.00518):0.00065,(CEC-21-3600:0.04272,CEC-22-8544:0.04806):0.00907):0.00071):0.00045,(((((CEC-19-0098:0.02331,(CEC-19-0877:0.01423,CEC-21-4511:0.02748):0.00784):0.02115,(((CEC-20-2306:0.02892,(CEC-21-2774:0.03162,((CEC-22-7433:0.00160,CEC-22-9133:0.00000):0.00797,CEC-22-9416:0.00712):0.01216):0.00204):0.00416,(CEC-22-7412:0.00268,CEC-22-7645:0.00345):0.02188):0.01614,CEC-22-8365:0.05390):0.00523):0.00098,(CEC-21-4713:0.03765,CEC-21-4772:0.04181):0.00383):0.00132,(((((CEC-19-0193:0.00794,CEC-21-4486:0.00207):0.02604,CEC-21-4274:0.03092):0.00965,((CEC-20-2220:0.00899,CEC-21-2697:0.01498):0.00966,((CEC-21-3077:0.00379,CEC-21-3185:0.00000):0.00258,CEC-21-3212:0.00076):0.01735):0.01880):0.00162,((((CEC-21-2632:0.00943,((CEC-21-3944:0.00075,CEC-22-8482:0.00154):0.00405,(CEC-22-8653:0.00000,CEC-22-8663:0.00000):0.01585):0.00367):0.02030,CEC-22-7419:0.02066):0.00166,((CEC-21-3743:0.00664,(CEC-21-4657:0.00000,CEC-22-6959:0.00774):0.00174):0.00683,CEC-22-8066:0.00677):0.01283):0.00288,(CEC-22-6694:0.01334,CEC-22-9224:0.00958):0.01219):0.01912):0.00371,((CEC-19-0800:0.00721,CEC-21-3906:0.00961):0.00188,(CEC-21-2545:0.01593,CEC-21-4517:0.01292):0.00677):0.03356):0.00099):0.00087,((CEC-21-4154:0.00049,CEC-22-8612:0.00241):0.04521,CEC-22-6646:0.05981):0.00101):0.00049):0.00029,(((((CEC-19-0895:0.03798,CEC-22-9501:0.04888):0.00209,(CEC-21-4737:0.03270,CEC-22-9257:0.03437):0.02634):0.00077,((((((CEC-20-1143:0.00000,CEC-21-3833:0.00037):0.00296,(((CEC-21-4616:0.00573,CEC-22-6663:0.00351):0.00119,CEC-22-8504:0.00162):0.00067,CEC-22-6904:0.00467):0.00296):0.02843,CEC-21-2804:0.02353):0.01504,CEC-20-1330:0.03030):0.02680,(CEC-21-3383:0.03313,CEC-22-7621:0.03649):0.01159):0.00147,CEC-22-8648:0.05269):0.00221):0.00000,(((((CEC-20-0943:0.00000,CEC-22-9741:0.00474):0.00071,CEC-22-9311:0.00107):0.00018,CEC-22-7828:0.00376):0.01473,CEC-22-9339:0.02542):0.00691,((CEC-20-1406:0.00400,CEC-21-4317:0.00549):0.01033,CEC-21-2741:0.00909):0.00370):0.04350):0.00072,((((CEC-19-1030:0.00625,CEC-21-3049:0.00600):0.00151,(CEC-20-2259:0.01147,(CEC-21-3802:0.00258,CEC-21-5773:0.00439):0.00306):0.00073):0.00730,((CEC-20-2104:0.01858,CEC-21-4663:0.01622):0.00298,CEC-22-6773:0.02377):0.00175):0.01497,(((CEC-21-2883:0.00142,CEC-21-5748:0.00341):0.00583,CEC-21-4651:0.00929):0.00325,((((CEC-21-3318:0.00695,CEC-22-9582:0.01633):0.00229,CEC-22-6093:0.01125):0.00140,CEC-21-4779:0.01240):0.00372,(CEC-21-4870:0.01446,CEC-22-9318:0.01663):0.00000):0.00121):0.02125):0.01516):0.00133):0.00117):0.00036,(((((((CEC-19-0023:0.00149,CEC-21-4303:0.00298):0.04346,(((((((CEC-19-0097:0.00407,CEC-22-7337:0.00826):0.00192,CEC-20-1125:0.00350):0.01154,(CEC-21-3216:0.01040,CEC-22-9838:0.01063):0.00359):0.00525,CEC-21-5393:0.01946):0.00185,CEC-21-3547:0.01357):0.00112,(CEC-20-1450:0.00071,CEC-20-1953:0.00631):0.01670):0.00330,((((((CEC-20-1251:0.00265,CEC-20-1252:0.00108):0.00717,CEC-22-8226:0.01657):0.00160,((((CEC-21-2917:0.01457,(CEC-21-5910:0.00609,(CEC-22-6422:0.00000,CEC-22-6740:0.00036):0.00419):0.00247):0.00136,CEC-22-7097:0.00711):0.00108,(CEC-22-8219:0.00393,CEC-22-9244:0.00000):0.00644):0.00214,((CEC-21-3704:0.00072,CEC-21-3725:0.00000):0.00523,CEC-21-5294:0.01239):0.00271):0.01240):0.00049,CEC-22-9239:0.02505):0.00126,(CEC-20-1326:0.00549,((CEC-21-5544:0.00000,CEC-21-5899:0.00290):0.01337,CEC-21-5672:0.01035):0.00255):0.00376):0.01227,CEC-21-4661:0.02285):0.00269):0.02536):0.00479,((((((CEC-19-0040:0.01781,((((((CEC-19-0154:0.00028,CEC-22-6323:0.00354):0.00558,CEC-19-0654:0.00598):0.00082,CEC-21-2363:0.00033):0.00166,CEC-19-0987:0.00504):0.00304,CEC-22-6299:0.00746):0.00028,CEC-19-0340:0.00337):0.00388):0.00380,CEC-21-3154:0.01090):0.03398,(CEC-21-4394:0.02404,CEC-22-8321:0.02596):0.01861):0.00170,(CEC-20-1614:0.04730,((CEC-21-2445:0.04768,(CEC-22-7166:0.04864,(CEC-22-8769:0.03159,CEC-22-8770:0.04519):0.00570):0.00728):0.00082,CEC-21-3019:0.05022):0.00126):0.00017):0.00179,(((((CEC-19-0067:0.04445,CEC-20-1515:0.02103):0.00986,CEC-22-8344:0.04614):0.00412,((CEC-20-0983:0.04671,CEC-22-6128:0.04768):0.00396,CEC-21-5930:0.04340):0.00305):0.00000,((((CEC-20-0991:0.00749,CEC-22-6137:0.01493):0.00936,CEC-21-3200:0.02002):0.02579,CEC-21-4717:0.05850):0.00273,CEC-21-2627:0.06254):0.00295):0.00486,(((((((((CEC-20-1343:0.00830,CEC-21-5059:0.00902):0.00033,CEC-22-8851:0.00709):0.00191,CEC-22-8554:0.01467):0.00129,(CEC-22-8584:0.00529,CEC-22-9025:0.00528):0.01042):0.00762,CEC-22-9082:0.01364):0.00498,(((CEC-20-1383:0.01229,(CEC-21-5653:0.00716,CEC-22-7724:0.00884):0.00590):0.00433,(((CEC-20-1458:0.00036,CEC-20-1880:0.00209):0.00040,CEC-22-8969:0.00183):0.01491,CEC-21-3359:0.01430):0.00130):0.00829,(CEC-22-8231:0.00204,CEC-22-9103:0.00288):0.01859):0.00122):0.00216,CEC-21-4689:0.02409):0.02495,CEC-22-9549:0.04908):0.00669,(((CEC-20-1516:0.00656,CEC-20-1536:0.00061):0.00473,((((CEC-21-2820:0.00000,CEC-21-2875:0.00323):0.00226,CEC-21-4869:0.00032):0.00913,(((((CEC-21-2863:0.00466,CEC-21-4656:0.00032):0.00543,((CEC-21-3864:0.00066,CEC-21-3865:0.00449):0.00330,CEC-22-9870:0.00599):0.00160):0.00118,CEC-21-5159:0.00549):0.00000,CEC-21-3468:0.00298):0.00076,(CEC-22-8277:0.00000,CEC-22-8630:0.00000):0.01760):0.00032):0.00034,CEC-21-5007:0.00671):0.00065):0.00053,CEC-21-2868:0.00125):0.03819):0.00275):0.00065):0.00042,((CEC-19-0161:0.04640,CEC-19-0622:0.04166):0.01097,((((CEC-20-0899:0.01378,CEC-21-4643:0.01910):0.00612,((((CEC-20-0904:0.00356,((CEC-20-1308:0.00685,(CEC-20-1670:0.00000,CEC-21-3984:0.00616):0.00000):0.00070,CEC-20-1440:0.00417):0.00270):0.00563,CEC-20-1300:0.00601):0.00171,CEC-20-1082:0.00423):0.04032,(CEC-22-7253:0.01716,CEC-22-8369:0.02044):0.00551):0.01159):0.00833,(((((CEC-20-1208:0.00471,CEC-20-1209:0.00000):0.00000,(CEC-21-3516:0.00748,CEC-22-8741:0.00583):0.00450):0.00256,CEC-22-8255:0.01846):0.01043,(CEC-20-2187:0.02537,(CEC-21-2662:0.00208,CEC-21-2748:0.00630):0.00836):0.00142):0.01815,(CEC-21-5005:0.00684,(CEC-22-6382:0.00548,CEC-22-7510:0.01126):0.00162):0.04219):0.00186):0.00809,CEC-22-8067:0.04653):0.00278):0.00094):0.00051):0.00067,(CEC-20-0956:0.05484,CEC-20-1775:0.04757):0.00720):0.00058,CEC-19-0119:0.05645):0.00056,((((((((((CEC-19-0213:0.01198,CEC-21-5620:0.02477):0.01355,(CEC-20-2023:0.02138,CEC-21-5029:0.03606):0.01311):0.00993,(CEC-20-2211:0.00355,CEC-21-4174:0.00300):0.03751):0.00414,(CEC-19-0575:0.00000,CEC-20-2118:0.00109):0.04231):0.00161,((CEC-19-0565:0.02486,CEC-21-5015:0.02255):0.00642,(CEC-21-3209:0.00821,CEC-22-7298:0.00791):0.02723):0.01283):0.00737,((((CEC-19-0468:0.00876,CEC-20-2225:0.00359):0.01845,(((((CEC-19-0606:0.00391,CEC-21-2424:0.00402):0.00078,CEC-19-0789:0.00218):0.00061,CEC-20-2067:0.00398):0.01290,(CEC-21-3121:0.01097,CEC-22-8458:0.01134):0.00238):0.01528,CEC-22-8879:0.01139):0.00784):0.00307,CEC-21-3691:0.03812):0.00214,CEC-22-7121:0.03393):0.01523):0.00068,((CEC-20-1038:0.03930,(((CEC-20-2177:0.02508,((CEC-21-3289:0.00174,CEC-21-5155:0.01195):0.00420,(CEC-22-6176:0.00905,CEC-22-6351:0.00890):0.01170):0.01613):0.01566,(CEC-21-5090:0.03125,CEC-22-9245:0.01801):0.00927):0.00235,CEC-22-8166:0.03159):0.00307):0.00569,(CEC-22-6095:0.00000,CEC-22-6096:0.00000):0.05524):0.00023):0.00109,((((CEC-19-0342:0.00895,CEC-22-6771:0.00614):0.03107,((((CEC-20-1544:0.02029,CEC-22-6610:0.02042):0.00829,CEC-22-8889:0.02397):0.02329,(CEC-22-7085:0.03386,CEC-22-8007:0.03374):0.01643):0.00409,(CEC-20-2020:0.03913,(CEC-20-2218:0.03286,CEC-21-5434:0.03647):0.00741):0.00756):0.00024):0.00055,(((((CEC-20-0976:0.00652,CEC-21-3482:0.00174):0.03037,(((CEC-21-3595:0.00005,CEC-21-5110:0.00740):0.01058,CEC-22-7948:0.00811):0.01344,CEC-22-6856:0.03131):0.00619):0.01115,(CEC-21-4146:0.00345,(CEC-22-9624:0.00036,(CEC-22-9784:0.00072,CEC-22-9788:0.00145):0.00000):0.00452):0.03527):0.00664,(CEC-21-3213:0.03649,CEC-21-4227:0.04552):0.00619):0.00152,CEC-21-5853:0.05047):0.00000):0.00125,(((CEC-21-2451:0.00104,CEC-22-8340:0.00290):0.04459,((CEC-21-2461:0.01365,(CEC-21-2911:0.00575,CEC-22-8702:0.01060):0.01405):0.03011,CEC-22-6255:0.06133):0.00052):0.00239,CEC-21-5498:0.05576):0.00145):0.00000):0.00089,((((CEC-19-0977:0.02851,CEC-21-3502:0.02262):0.02065,CEC-22-8952:0.03058):0.00504,CEC-21-2871:0.05768):0.00075,(((CEC-20-1129:0.02858,(((CEC-20-1708:0.00747,CEC-22-6737:0.00900):0.00077,CEC-21-2965:0.00524):0.00899,((CEC-21-2334:0.00413,CEC-21-2340:0.00671):0.00504,CEC-21-4724:0.00803):0.00628):0.00577):0.01258,CEC-20-2283:0.05492):0.00879,((CEC-21-5283:0.00837,CEC-22-8028:0.01086):0.03412,CEC-22-6770:0.05549):0.00356):0.00300):0.00000):0.00040,((((CEC-19-0428:0.05244,((CEC-19-0826:0.00448,CEC-21-5769:0.00685):0.03519,CEC-22-6352:0.04995):0.00799):0.00190,(CEC-21-5232:0.02891,CEC-22-9342:0.01422):0.02088):0.00089,(((CEC-19-0684:0.00068,CEC-22-9267:0.00459):0.00035,(CEC-20-1682:0.00569,CEC-20-1851:0.00267):0.00070):0.00681,((CEC-20-1446:0.00529,CEC-22-7692:0.00375):0.00206,CEC-22-8815:0.00694):0.00924):0.02630):0.00330,(((((CEC-19-0672:0.00737,(CEC-21-5788:0.00534,CEC-22-7091:0.00683):0.00068):0.01386,CEC-21-4376:0.03226):0.01473,CEC-21-2518:0.04445):0.00634,(CEC-22-8983:0.00429,CEC-22-9758:0.00188):0.05293):0.00188,(CEC-21-5295:0.01022,CEC-22-7726:0.00781):0.04726):0.00138):0.00243):0.00081):0.00032,(CEC-19-0257:0.03389,(CEC-19-0741:0.03526,((CEC-20-0914:0.04229,CEC-22-8127:0.02323):0.00554,CEC-21-4134:0.03054):0.00575):0.00285):0.00929):0.00072):0.00000):0.00107,(((((((((((((CEC-19-0120:0.00787,CEC-21-2375:0.00975):0.02990,CEC-21-5327:0.03135):0.00510,((((CEC-19-0288:0.02901,(((CEC-19-0965:0.01285,(CEC-21-2474:0.00051,CEC-21-3943:0.00832):0.00579):0.00077,CEC-21-4547:0.01093):0.01629,(((CEC-21-3466:0.01193,CEC-22-8942:0.00894):0.01323,CEC-22-6233:0.02197):0.00460,((((CEC-21-4369:0.00310,CEC-22-9219:0.00911):0.00071,CEC-22-6563:0.00084):0.00123,(CEC-21-5731:0.00328,(CEC-22-8658:0.00146,CEC-22-8733:0.00665):0.00133):0.00567):0.00900,CEC-22-9163:0.00590):0.00986):0.00121):0.00389):0.00114,CEC-20-1175:0.01430):0.00400,CEC-22-9602:0.03768):0.00275,CEC-22-7570:0.03268):0.00587):0.00039,(CEC-20-1223:0.01027,CEC-21-5188:0.00000):0.02277):0.00180,((CEC-21-4462:0.02635,(CEC-22-8288:0.00195,CEC-22-8816:0.00066):0.03180):0.00835,(CEC-22-7814:0.03574,CEC-22-9468:0.04059):0.00357):0.00047):0.00052,(CEC-21-3644:0.00808,((CEC-21-5718:0.00653,CEC-22-9332:0.00000):0.00116,CEC-22-8650:0.00142):0.00171):0.02628):0.00176,(((((CEC-20-1864:0.03173,(CEC-21-3144:0.00077,CEC-21-4621:0.00187):0.02530):0.00197,(((((CEC-21-2854:0.00461,CEC-22-9553:0.01360):0.00571,(CEC-22-6595:0.00108,CEC-22-6597:0.00393):0.01062):0.00143,CEC-21-5511:0.01029):0.00406,(CEC-21-5248:0.00485,CEC-22-8474:0.00250):0.01666):0.00846,((CEC-21-3932:0.00683,(CEC-22-7631:0.00723,CEC-22-9793:0.01682):0.00202):0.00754,CEC-22-8756:0.01361):0.00870):0.00195):0.00751,CEC-21-2479:0.02066):0.00232,(CEC-20-2179:0.03628,(CEC-21-2935:0.00414,(CEC-21-4806:0.00155,(CEC-21-5924:0.00550,CEC-22-8422:0.00345):0.00027):0.00822):0.03479):0.00118):0.00383,((CEC-21-3807:0.00024,CEC-21-3808:0.00139):0.03502,(CEC-21-5584:0.02724,CEC-22-7553:0.02451):0.01717):0.00993):0.00116):0.00619,((CEC-19-1008:0.02235,CEC-21-4922:0.01899):0.01074,CEC-22-5994:0.02447):0.02573):0.00314,(((CEC-19-0917:0.00762,CEC-20-1135:0.00787):0.04393,(CEC-22-8649:0.01295,CEC-22-8909:0.01453):0.03858):0.00583,CEC-21-3643:0.04163):0.00190):0.00051,(((((CEC-19-0171:0.00000,CEC-19-0174:0.00000):0.05271,(CEC-21-3618:0.01903,CEC-22-7680:0.01939):0.02123):0.00283,CEC-20-2068:0.06212):0.00189,(CEC-20-2216:0.01764,CEC-22-7394:0.02000):0.04146):0.00126,(CEC-21-5786:0.02708,CEC-22-8486:0.03594):0.01191):0.00045):0.00113,(((((CEC-19-0386:0.00120,CEC-19-0459:0.00531):0.00843,CEC-21-2843:0.00552):0.02811,CEC-22-6282:0.04480):0.00259,((((CEC-20-1403:0.01563,CEC-21-5186:0.02178):0.00325,CEC-20-1727:0.01491):0.00194,(CEC-21-4306:0.01341,CEC-21-5153:0.02477):0.00427):0.01790,(CEC-22-5974:0.02444,CEC-22-6546:0.03038):0.00889):0.01063):0.00189,(CEC-20-2094:0.03770,((((CEC-21-4411:0.02332,CEC-22-8478:0.02057):0.01397,CEC-22-8842:0.03682):0.00627,CEC-22-7197:0.03084):0.00009,CEC-22-9748:0.04549):0.00619):0.00217):0.00247):0.00091,(((CEC-19-0476:0.02660,(CEC-21-5875:0.01172,CEC-22-6308:0.00380):0.03096):0.00208,(CEC-22-8657:0.00657,CEC-22-8667:0.00188):0.02703):0.01114,((((((((CEC-19-0906:0.00034,(CEC-21-4790:0.00000,CEC-22-7392:0.00605):0.00157):0.01509,CEC-22-9388:0.02054):0.00600,((CEC-22-6140:0.02014,CEC-22-9212:0.00921):0.00759,CEC-22-6475:0.01820):0.00267):0.00080,CEC-21-3880:0.01529):0.00564,((CEC-19-0931:0.01311,(CEC-22-8600:0.00040,CEC-22-8853:0.00086):0.01081):0.00642,CEC-21-3977:0.01806):0.01847):0.00662,CEC-21-5839:0.02472):0.00497,CEC-22-7138:0.02183):0.01082,CEC-21-2787:0.04864):0.00513):0.00250):0.00133,(((((((((CEC-19-0152:0.02816,((CEC-19-0939:0.00374,CEC-21-4437:0.00889):0.00885,CEC-20-1815:0.01352):0.00949):0.00526,((CEC-21-4051:0.03244,CEC-21-5036:0.02345):0.00794,CEC-22-7289:0.03103):0.00171):0.01017,(CEC-19-0208:0.01879,CEC-22-9112:0.02281):0.01266):0.00255,(((((((CEC-19-0153:0.00128,CEC-21-2753:0.00089):0.00526,(CEC-21-2484:0.00142,CEC-21-3207:0.00771):0.00816):0.00579,(CEC-20-1580:0.00583,(CEC-22-7229:0.00927,CEC-22-7578:0.00585):0.00205):0.01392):0.00254,CEC-21-2614:0.02889):0.00132,CEC-21-3679:0.01347):0.00266,CEC-22-9833:0.01580):0.01353,CEC-21-2958:0.03676):0.01269):0.00325,(CEC-20-2203:0.04995,(CEC-22-8800:0.06417,CEC-22-9423:0.05118):0.01322):0.00487):0.00000,((((((CEC-19-0695:0.00340,((CEC-19-0785:0.00491,CEC-21-3700:0.00639):0.00041,CEC-21-3333:0.00695):0.00072):0.00089,(((CEC-19-0799:0.00520,CEC-20-1508:0.00352):0.00078,CEC-19-1020:0.00108):0.00040,CEC-22-7697:0.00298):0.00145):0.00178,(CEC-22-6256:0.00192,CEC-22-7475:0.00253):0.00579):0.00481,(((CEC-19-0815:0.00129,CEC-22-7335:0.00124):0.02545,((CEC-20-1386:0.00000,CEC-20-1401:0.00000):0.00466,CEC-21-3959:0.00198):0.01027):0.00233,CEC-22-6483:0.00530):0.00134):0.00055,CEC-22-8546:0.00518):0.02380,(((CEC-19-0950:0.00623,CEC-22-8721:0.00745):0.00400,CEC-22-7786:0.00950):0.00189,CEC-22-8860:0.01608):0.02081):0.02438):0.00072,((CEC-19-0461:0.03251,CEC-22-6974:0.05181):0.00549,((CEC-20-1057:0.00092,CEC-22-8535:0.00939):0.00460,CEC-21-5538:0.01009):0.02928):0.00297):0.00022,(CEC-20-1373:0.04641,CEC-22-6258:0.05317):0.00285):0.00006,(((((((((((((((CEC-19-0197:0.00086,((CEC-20-1890:0.00386,CEC-22-6420:0.00529):0.00359,CEC-21-2437:0.01102):0.00193):0.00079,CEC-19-0872:0.01067):0.00144,((CEC-20-1706:0.00240,CEC-22-7606:0.00074):0.00454,((CEC-21-2880:0.00244,CEC-21-2881:0.00298):0.00132,CEC-21-3947:0.00637):0.00179):0.00321):0.00318,CEC-22-8986:0.00887):0.00843,((((((CEC-19-1004:0.00116,CEC-21-3418:0.00445):0.00150,(CEC-22-7665:0.00080,CEC-22-7670:0.00113):0.01584):0.00609,CEC-21-4358:0.01158):0.00036,(CEC-21-2705:0.00745,CEC-21-5792:0.00897):0.00355):0.00387,CEC-21-2480:0.01816):0.00236,(CEC-21-2339:0.00061,CEC-22-6349:0.02123):0.01020):0.00124):0.01755,(((((((CEC-19-0346:0.00170,CEC-21-3523:0.00339):0.00588,CEC-21-2453:0.00322):0.00047,(CEC-20-1874:0.00147,((((CEC-21-2675:0.00036,CEC-22-8162:0.00108):0.00000,(CEC-21-4736:0.00288,CEC-22-9446:0.00288):0.00036):0.00000,((CEC-21-3813:0.00036,(CEC-22-6075:0.00216,CEC-22-6832:0.00143):0.00209):0.00041,CEC-22-7611:0.00000):0.00000):0.00000,(CEC-21-5198:0.00044,CEC-21-5233:0.00000):0.00134):0.00324):0.00188):0.00966,(CEC-21-3226:0.00639,(CEC-21-3716:0.01329,(CEC-21-5355:0.00304,(CEC-22-6225:0.00268,CEC-22-7486:0.00155):0.00046):0.00053):0.00071):0.01012):0.00048,((CEC-19-0407:0.01902,(CEC-20-1541:0.00186,CEC-21-5117:0.00337):0.01429):0.00281,(CEC-20-0944:0.01114,CEC-22-9111:0.02008):0.00190):0.00049):0.00395,((CEC-19-0451:0.00826,(((CEC-19-0501:0.00921,CEC-22-8938:0.00745):0.00118,((CEC-19-0597:0.00110,(CEC-20-1533:0.00145,(((CEC-21-2740:0.00310,(CEC-22-6329:0.00074,CEC-22-7072:0.00070):0.01948):0.00129,CEC-22-7972:0.00739):0.00137,CEC-22-9308:0.00585):0.00047):0.00072):0.00368,(((CEC-20-1075:0.00108,CEC-21-5449:0.00216):0.00036,((CEC-22-8502:0.00193,CEC-22-9003:0.00036):0.00352,CEC-22-9001:0.00258):0.00070):0.00567,(CEC-21-3724:0.00268,CEC-22-7485:0.00479):0.00418):0.00651):0.00038):0.00030,CEC-22-9307:0.01948):0.00073):0.01057,((((((CEC-19-0452:0.00036,CEC-21-2486:0.00036):0.00108,((CEC-21-2839:0.00179,CEC-22-5945:0.00072):0.00000,CEC-21-4952:0.00286):0.00039):0.00432,((CEC-21-2499:0.00583,CEC-22-8949:0.00448):0.00069,CEC-21-5862:0.00146):0.00035):0.00076,((((CEC-19-0586:0.00036,CEC-21-2320:0.00072):0.00036,(((CEC-21-2838:0.00080,((CEC-22-7088:0.00036,CEC-22-7093:0.00307):0.00278,(CEC-22-9709:0.00455,CEC-22-9719:0.00496):0.00204):0.00035):0.00280,(CEC-22-6272:0.00036,CEC-22-9289:0.00073):0.00037):0.00034,((CEC-21-4171:0.00455,CEC-21-4346:0.00566):0.00109,(CEC-21-4473:0.00400,CEC-22-6926:0.00402):0.00051):0.00094):0.00000):0.00034,CEC-21-5821:0.00468):0.00326,CEC-21-3046:0.00329):0.00216):0.00284,(CEC-21-4359:0.03040,CEC-21-4407:0.01177):0.00503):0.00881,CEC-21-3031:0.01704):0.00262):0.00385):0.00338,CEC-21-2371:0.03876):0.00692):0.00431,CEC-21-2640:0.04795):0.00461,((CEC-20-1964:0.00599,(CEC-20-2135:0.00425,CEC-21-4927:0.00726):0.01367):0.01143,(CEC-21-2663:0.02733,CEC-21-5723:0.04152):0.00706):0.00380):0.01071,(CEC-19-0893:0.02645,(CEC-20-1278:0.00000,CEC-21-4126:0.00303):0.02971):0.01273):0.00085,(((((((CEC-19-0359:0.01641,CEC-21-2313:0.02646):0.00744,CEC-21-5085:0.02516):0.01503,(CEC-20-1089:0.00075,CEC-21-4882:0.00237):0.03598):0.01038,(((CEC-19-0992:0.01333,CEC-22-6078:0.00402):0.00464,CEC-21-3798:0.02903):0.00549,CEC-22-9459:0.02881):0.01325):0.00176,((CEC-19-0496:0.01675,(CEC-22-7315:0.02241,CEC-22-9165:0.02572):0.02196):0.00320,CEC-22-8941:0.02792):0.00702):0.00152,((((CEC-21-2858:0.00539,(CEC-22-6704:0.00362,CEC-22-7691:0.00684):0.00141):0.00145,CEC-21-4926:0.00359):0.00102,CEC-21-5665:0.00582):0.00140,CEC-21-4307:0.00803):0.03148):0.00712,((((CEC-19-1001:0.02065,CEC-20-1995:0.01846):0.01408,CEC-21-4037:0.02916):0.02321,((CEC-20-0865:0.00390,CEC-22-7835:0.00917):0.05618,(CEC-21-2485:0.00385,CEC-22-8914:0.00904):0.03213):0.00665):0.00024,((CEC-20-1239:0.04328,(CEC-21-5814:0.00618,CEC-22-9102:0.00456):0.05167):0.00566,CEC-22-7058:0.04450):0.00184):0.00109):0.00126):0.00100,(((CEC-19-0426:0.03916,(CEC-21-4879:0.03104,(CEC-22-8750:0.02282,CEC-22-9327:0.02593):0.00291):0.00741):0.01171,(CEC-21-4275:0.03867,CEC-21-5847:0.03788):0.01403):0.00137,((((CEC-19-0975:0.00630,CEC-20-1823:0.00463):0.00186,CEC-21-2676:0.00274):0.00215,CEC-20-1264:0.00359):0.04542,(((CEC-20-1959:0.00775,CEC-22-8611:0.00363):0.01022,CEC-21-3881:0.01246):0.02290,CEC-20-2150:0.03859):0.00389):0.00362):0.00063):0.00073,((((CEC-19-0423:0.00912,(((CEC-20-1543:0.00186,CEC-22-7420:0.00724):0.00473,((CEC-22-7196:0.00000,CEC-22-9847:0.00353):0.02071,CEC-22-8977:0.01594):0.00702):0.00660,(CEC-20-1941:0.00536,CEC-21-3486:0.00322):0.01193):0.00129):0.00573,(((CEC-19-0907:0.00040,CEC-20-1642:0.00000):0.01154,(CEC-21-5114:0.00000,CEC-22-7514:0.00000):0.00126):0.00143,CEC-22-8165:0.00333):0.01094):0.03019,((CEC-21-4068:0.01368,CEC-22-8539:0.01100):0.02449,CEC-22-7455:0.03891):0.01532):0.00245,CEC-21-2927:0.06152):0.00110):0.00114,(((CEC-19-0217:0.02595,(CEC-20-2300:0.00000,CEC-21-5754:0.00528):0.02330):0.02584,CEC-19-0625:0.04905):0.00273,(CEC-19-1021:0.03100,(CEC-20-2091:0.06461,CEC-21-3701:0.04582):0.00529):0.00252):0.00156):0.00000,((CEC-19-0336:0.04075,CEC-19-0337:0.03706):0.00173,((((CEC-19-0731:0.00467,CEC-22-6986:0.00486):0.04748,CEC-22-9283:0.05366):0.00184,(CEC-21-4296:0.04485,(CEC-22-8690:0.00111,(CEC-22-8696:0.00439,CEC-22-9333:0.00702):0.00040):0.03771):0.00205):0.00219,(((CEC-21-2851:0.03673,(CEC-21-2932:0.02142,CEC-21-4910:0.02197):0.01161):0.01732,(CEC-21-2985:0.01556,CEC-22-6530:0.01879):0.03328):0.00365,((CEC-22-7663:0.00503,CEC-22-7666:0.00135):0.00281,CEC-22-8450:0.00809):0.04413):0.00295):0.00099):0.00137):0.00157,(((((CEC-20-1384:0.01187,CEC-22-7061:0.01638):0.01887,(CEC-20-2276:0.02322,CEC-22-6044:0.00947):0.01846):0.01665,CEC-21-5089:0.04865):0.00117,CEC-22-7118:0.03401):0.00205,(CEC-20-2151:0.00685,CEC-21-3194:0.00488):0.04274):0.00182):0.00047):0.00090):0.00082):0.00131,(((CEC-19-0088:0.00051,CEC-19-0096:0.00571):0.03269,(((CEC-19-0507:0.02852,((CEC-19-0726:0.00740,(CEC-20-1690:0.00478,((CEC-22-7469:0.00144,CEC-22-8872:0.00036):0.00000,CEC-22-9186:0.00000):0.00440):0.00552):0.00304,(((CEC-20-2249:0.00268,CEC-21-2975:0.00033):0.01080,CEC-21-2826:0.00000):0.00250,CEC-21-2827:0.00562):0.00650):0.00409):0.00509,((CEC-19-0778:0.01104,CEC-20-1681:0.01128):0.00089,CEC-22-6657:0.01095):0.00416):0.00600,CEC-21-3702:0.02627):0.00817):0.00864,CEC-21-2844:0.03308):0.00551):0.00016):0.00033,(((((((((((((((((((((((CEC-19-0003:0.01777,((CEC-22-7539:0.00000,CEC-22-8810:0.00073):0.01445,CEC-22-9167:0.01103):0.00737):0.00816,((CEC-21-3779:0.00435,CEC-22-7014:0.00368):0.02659,(CEC-22-7538:0.01355,CEC-22-9556:0.00929):0.01873):0.00812):0.00096,(((CEC-20-1718:0.00325,CEC-20-1734:0.00252):0.00278,CEC-20-1729:0.00321):0.02317,((((CEC-21-2509:0.00511,CEC-22-7344:0.01923):0.00290,CEC-21-4057:0.01755):0.01267,(CEC-21-4348:0.03528,CEC-22-7690:0.02105):0.00170):0.00256,CEC-21-2714:0.02152):0.00440):0.00166):0.00243,CEC-20-1234:0.02750):0.00805,CEC-22-6313:0.03538):0.00580,CEC-19-0836:0.03901):0.00148,((((CEC-21-3352:0.00041,CEC-21-5913:0.00153):0.01850,CEC-22-9153:0.02209):0.00798,CEC-22-9508:0.03525):0.00851,(((CEC-21-3525:0.03506,CEC-21-3927:0.02118):0.00896,((CEC-22-6988:0.02275,CEC-22-8975:0.03447):0.00396,CEC-22-7075:0.03615):0.00107):0.00270,((CEC-22-6355:0.01246,(CEC-22-7417:0.00647,CEC-22-7790:0.00969):0.01298):0.00986,CEC-22-7382:0.02100):0.01360):0.00718):0.00767):0.00057,(((((CEC-20-1395:0.02306,CEC-22-9011:0.00719):0.00187,CEC-21-5420:0.00897):0.00595,CEC-22-8291:0.01431):0.00775,CEC-22-9535:0.02004):0.01747,(((CEC-20-1474:0.01382,CEC-22-8268:0.00086):0.00508,CEC-21-4810:0.02206):0.00724,CEC-21-4960:0.02842):0.01394):0.00131):0.00046,((((((((((((((((((((((((((CEC-19-0008:0.00617,CEC-21-2397:0.01092):0.00109,CEC-22-9369:0.00254):0.00643,(CEC-19-0727:0.00764,CEC-22-8642:0.00628):0.00388):0.00084,((((((((CEC-19-0818:0.00216,CEC-21-3553:0.00253):0.00035,((CEC-20-1883:0.00000,CEC-21-4565:0.00321):0.00044,CEC-22-9715:0.00879):0.00032):0.00061,(CEC-21-4672:0.00369,CEC-22-6989:0.01551):0.00091):0.00010,CEC-21-4584:0.00726):0.00037,CEC-21-5926:0.00180):0.00131,CEC-22-8838:0.00599):0.00848,((((CEC-21-5912:0.00223,(CEC-22-9029:0.00567,CEC-22-9030:0.00258):0.00298):0.00042,CEC-22-6898:0.00725):0.00096,CEC-22-6135:0.00693):0.00192,CEC-22-7767:0.00968):0.01029):0.00037,(CEC-20-1818:0.00169,CEC-21-2376:0.00831):0.01391):0.00044):0.00632,CEC-20-1452:0.00935):0.00018,((CEC-21-3112:0.01514,CEC-21-5247:0.01429):0.00118,CEC-22-8328:0.00848):0.00084):0.00204,CEC-21-3399:0.01019):0.00229,CEC-22-8789:0.02031):0.00930,CEC-21-2772:0.01419):0.00458,(CEC-22-7021:0.00064,CEC-22-7023:0.00045):0.04308):0.00483,CEC-22-6108:0.03374):0.00146,((CEC-19-0112:0.01439,CEC-22-9790:0.00988):0.03355,((CEC-19-0241:0.00038,CEC-20-1003:0.00112):0.02469,(CEC-22-6210:0.00529,CEC-22-6220:0.01203):0.02353):0.00976):0.00188):0.00071,((((((((((((CEC-19-0057:0.00460,(CEC-21-4722:0.00035,CEC-21-5764:0.01055):0.00033):0.01073,CEC-22-6639:0.00517):0.00179,CEC-21-4167:0.00523):0.03159,CEC-20-1951:0.02490):0.00309,((CEC-21-5542:0.00049,CEC-22-6582:0.00189):0.03039,((CEC-22-6578:0.00036,CEC-22-6579:0.00000):0.00000,CEC-22-8194:0.00145):0.04067):0.01190):0.00021,CEC-21-4457:0.02667):0.00056,CEC-21-2768:0.03534):0.00056,((((CEC-19-0372:0.00469,CEC-20-1023:0.00086):0.00137,CEC-20-1773:0.00590):0.03253,(((((CEC-19-0441:0.00073,((CEC-20-1915:0.00229,CEC-22-8211:0.00274):0.00303,CEC-21-5909:0.00849):0.00026):0.00036,(CEC-20-2239:0.00621,CEC-22-6487:0.00774):0.00063):0.00037,CEC-22-6462:0.01534):0.00081,CEC-21-2710:0.00575):0.01470,CEC-21-4503:0.02412):0.01694):0.00279,CEC-22-7029:0.04287):0.00718):0.00105,((((((CEC-19-0344:0.00505,(((CEC-19-0709:0.00289,CEC-22-7207:0.00604):0.00139,CEC-21-4094:0.00369):0.00272,CEC-21-3100:0.00037):0.00000):0.00121,CEC-21-4634:0.01476):0.00044,CEC-21-2548:0.00471):0.00217,(CEC-20-1671:0.00676,CEC-21-4330:0.00133):0.00463):0.01503,CEC-21-4659:0.02821):0.01196,(CEC-20-1546:0.02349,CEC-21-3752:0.03493):0.01070):0.00456):0.00110,(CEC-19-0646:0.03312,CEC-21-3815:0.04304):0.00326):0.00053,((((((((CEC-19-0139:0.00000,CEC-19-0753:0.00356):0.00672,CEC-21-3109:0.00830):0.00064,(((CEC-20-1179:0.00075,CEC-21-2964:0.00367):0.00380,CEC-21-5023:0.00971):0.00322,CEC-22-7520:0.01531):0.00298):0.00054,(((((((CEC-19-0600:0.00282,CEC-22-7753:0.00112):0.00041,CEC-22-7752:0.00186):0.00433,(((CEC-20-1699:0.00339,CEC-22-9710:0.01240):0.00127,(CEC-21-3407:0.00835,CEC-22-8491:0.00438):0.00036):0.00038,((CEC-21-3393:0.00565,CEC-21-3712:0.00539):0.00035,(CEC-21-3792:0.00565,CEC-21-5626:0.00556):0.00056):0.00044):0.00072):0.00045,(CEC-20-0940:0.00313,(CEC-20-1772:0.00000,CEC-22-9799:0.00141):0.00593):0.00072):0.00098,(CEC-19-0738:0.00568,CEC-22-8099:0.00413):0.00134):0.00000,CEC-19-0996:0.00255):0.00065,CEC-22-6146:0.00898):0.01682):0.00565,(((CEC-19-0755:0.00000,CEC-19-0756:0.00000):0.00000,(CEC-21-5147:0.00211,CEC-21-5240:0.01137):0.00476):0.00336,CEC-22-7887:0.00952):0.00949):0.01998,((CEC-20-1064:0.01330,CEC-22-8635:0.01440):0.01531,CEC-22-7616:0.03426):0.00136):0.00357,(((((CEC-20-1692:0.01410,((CEC-21-3814:0.00584,CEC-21-4173:0.00338):0.01412,(CEC-21-4224:0.00792,CEC-22-9399:0.00447):0.00654):0.00456):0.00301,(CEC-21-4840:0.01312,CEC-22-7141:0.01700):0.00291):0.01430,(((CEC-21-2598:0.01671,(CEC-21-3684:0.00858,(CEC-21-4040:0.00092,CEC-22-8605:0.00729):0.01210):0.00249):0.00327,CEC-22-9625:0.02436):0.00298,CEC-22-7084:0.02077):0.00610):0.00099,(((CEC-20-2213:0.00316,CEC-21-4084:0.00000):0.00820,CEC-22-6747:0.01774):0.01801,(CEC-21-3439:0.00836,CEC-22-9730:0.02378):0.00795):0.00467):0.00605,((((CEC-21-3500:0.00910,CEC-22-9252:0.01023):0.00354,((CEC-21-3587:0.00892,CEC-22-6411:0.01684):0.00766,(CEC-21-5446:0.00380,CEC-22-9487:0.01081):0.00725):0.00065):0.01525,CEC-21-3999:0.02548):0.01117,CEC-22-6849:0.01873):0.00035):0.00464):0.00231,(CEC-22-6997:0.03728,(CEC-22-7423:0.00379,CEC-22-7915:0.00610):0.02309):0.00625):0.00399):0.00104,(CEC-21-3499:0.03839,(CEC-22-7142:0.00077,CEC-22-7143:0.00223):0.03524):0.00717):0.00098):0.00063,((((CEC-19-0056:0.03217,(((CEC-21-5319:0.00000,CEC-22-8192:0.00424):0.00171,CEC-21-5369:0.00009):0.04383,((CEC-22-6147:0.01943,CEC-22-9346:0.01714):0.00921,CEC-22-8352:0.02903):0.00767):0.00690):0.01191,(((((((((((CEC-19-0206:0.00041,(CEC-19-0330:0.00366,CEC-21-2805:0.00398):0.00185):0.00526,CEC-22-6218:0.01102):0.00226,(CEC-22-9540:0.01934,CEC-22-9736:0.00203):0.00104):0.00094,CEC-21-5095:0.01307):0.00080,(CEC-21-2615:0.00428,CEC-21-2618:0.00164):0.00393):0.01877,(CEC-20-0974:0.02373,(CEC-21-2715:0.01411,CEC-21-3601:0.01825):0.00746):0.00948):0.00304,(CEC-20-2066:0.01899,CEC-22-9834:0.02291):0.00200):0.00004,CEC-22-8678:0.03402):0.00624,CEC-20-0945:0.03354):0.00166,(CEC-20-1617:0.00628,(CEC-22-6283:0.00160,CEC-22-9746:0.00833):0.01155):0.02308):0.00270,(CEC-19-0475:0.00677,((CEC-20-1160:0.00300,CEC-21-2703:0.00679):0.00617,CEC-21-5889:0.01235):0.01066):0.01023):0.00638):0.00098,((CEC-21-3734:0.02373,CEC-22-6479:0.03421):0.00097,(((CEC-21-4050:0.00182,CEC-21-4231:0.00035):0.02781,CEC-22-7608:0.02946):0.00618,CEC-22-6123:0.03404):0.00251):0.00599):0.00077,(((((((CEC-19-0101:0.00605,CEC-21-3104:0.00884):0.00499,((CEC-22-6190:0.00044,CEC-22-8477:0.00102):0.01646,CEC-22-8016:0.01477):0.00349):0.00465,CEC-22-8717:0.01444):0.00862,((((((CEC-20-1394:0.00370,(CEC-21-3097:0.00793,CEC-21-5820:0.01202):0.00090):0.00548,CEC-21-5635:0.00769):0.00048,CEC-20-1688:0.01591):0.00044,CEC-21-5634:0.01183):0.00080,CEC-21-4235:0.00767):0.00083,(((CEC-21-2550:0.00535,CEC-21-5325:0.00476):0.00300,((CEC-22-6520:0.01665,CEC-22-8894:0.00560):0.00177,(CEC-22-7049:0.00224,CEC-22-8485:0.00667):0.00167):0.00103):0.02094,CEC-21-4813:0.00371):0.00628):0.00797):0.00310,(CEC-22-5985:0.01244,CEC-22-8267:0.02526):0.00261):0.01115,CEC-22-7003:0.02543):0.00962,((CEC-21-4257:0.03231,CEC-21-4450:0.03594):0.00404,((CEC-21-5447:0.00507,CEC-21-5753:0.00779):0.04227,(CEC-22-6883:0.04501,(CEC-22-7373:0.01717,CEC-22-8587:0.01216):0.02171):0.00239):0.00181):0.00092):0.00089):0.00188):0.00056,(((CEC-19-0170:0.00000,CEC-19-0240:0.00173):0.00305,CEC-20-2236:0.00536):0.02580,(((((CEC-19-0571:0.00000,CEC-22-9013:0.01159):0.00228,CEC-19-0671:0.00532):0.00869,CEC-20-1987:0.01138):0.00918,CEC-22-7741:0.03212):0.00801,(CEC-21-4968:0.02096,CEC-22-9202:0.02082):0.00616):0.00390):0.01011):0.00067,(((((CEC-19-0010:0.01574,CEC-21-5012:0.01518):0.02206,(CEC-20-1449:0.00354,CEC-21-3575:0.00154):0.03133):0.00236,(((CEC-19-0064:0.00142,CEC-19-0066:0.00127):0.00910,CEC-19-0165:0.00341):0.02197,((((CEC-20-0911:0.01075,CEC-21-3730:0.00643):0.00038,CEC-22-9449:0.00337):0.00458,CEC-20-1653:0.01334):0.02620,(CEC-21-3975:0.02933,CEC-22-8286:0.02052):0.01530):0.00650):0.00224):0.00007,(((((((((CEC-19-0039:0.00678,((CEC-19-0365:0.00615,(CEC-22-9032:0.00000,CEC-22-9033:0.00593):0.00096):0.00671,(CEC-21-2442:0.00775,((CEC-21-5230:0.00000,(CEC-22-6566:0.00107,CEC-22-9641:0.00108):0.00000):0.00000,CEC-22-6412:0.00000):0.00788):0.00576):0.00132):0.00077,CEC-21-2800:0.00899):0.00196,(CEC-21-3732:0.00456,CEC-22-9070:0.00409):0.00610):0.00957,((CEC-20-1418:0.00337,CEC-21-4802:0.00428):0.01035,(CEC-21-2584:0.00339,(CEC-22-7457:0.00152,CEC-22-8884:0.00208):0.00167):0.00927):0.00297):0.00294,((((CEC-19-0582:0.00331,(CEC-21-3582:0.00934,CEC-22-9865:0.00574):0.00291):0.00522,(CEC-21-3007:0.00394,CEC-21-5908:0.00786):0.02338):0.00096,CEC-21-4887:0.01521):0.00545,CEC-22-7290:0.00831):0.00132):0.01290,((CEC-21-3067:0.00211,CEC-21-3078:0.00000):0.00654,CEC-21-3181:0.00733):0.03810):0.00245,(((CEC-20-1374:0.01068,CEC-20-1377:0.00227):0.00131,CEC-22-7000:0.00910):0.01634,((CEC-21-4607:0.00910,(CEC-22-6367:0.00683,CEC-22-9800:0.00145):0.01207):0.00263,CEC-22-7083:0.02298):0.00948):0.01860):0.00164,((CEC-21-3165:0.00080,CEC-21-3739:0.00066):0.02743,CEC-22-9760:0.04445):0.00049):0.00046,((((((CEC-20-0933:0.00143,CEC-21-4789:0.00072):0.00036,CEC-20-1096:0.00000):0.00017,CEC-22-8911:0.00377):0.00085,CEC-21-5424:0.00255):0.03053,CEC-21-4183:0.02806):0.00893,CEC-21-4545:0.04865):0.00155):0.00061):0.00048,((((((((CEC-19-0252:0.00537,CEC-19-0290:0.00000):0.01051,CEC-22-6322:0.01784):0.01726,((CEC-20-1056:0.00647,CEC-22-8070:0.01649):0.00420,((CEC-21-3231:0.00066,(CEC-21-3456:0.00347,(CEC-21-5864:0.00036,CEC-21-5898:0.00000):0.00519):0.00216):0.00478,CEC-21-4230:0.00761):0.00107):0.03010):0.00733,(CEC-19-0946:0.02365,((CEC-19-1034:0.01292,CEC-22-9039:0.01627):0.01249,((((CEC-20-0975:0.00372,CEC-22-7756:0.00347):0.00753,CEC-21-2384:0.02071):0.00501,(CEC-21-5651:0.01924,((CEC-22-6014:0.00000,CEC-22-8592:0.00036):0.02073,CEC-22-6066:0.01479):0.00686):0.00147):0.00084,(((CEC-22-6875:0.00397,CEC-22-7070:0.00000):0.00020,CEC-22-7914:0.00783):0.00113,CEC-22-8498:0.00701):0.02560):0.00134):0.01608):0.00378):0.00146,((((((CEC-20-1512:0.00648,CEC-22-9391:0.01077):0.00166,((CEC-21-2610:0.00728,(CEC-21-2869:0.00053,((CEC-21-4202:0.00072,CEC-22-6874:0.00107):0.00356,((CEC-21-4593:0.00216,CEC-21-5104:0.00142):0.00056,CEC-22-6278:0.00073):0.00058):0.00134):0.00422):0.00069,CEC-22-5999:0.00748):0.00231):0.00365,((CEC-20-1927:0.00069,CEC-22-6316:0.00903):0.00410,CEC-22-8771:0.02592):0.00734):0.00157,(CEC-21-4883:0.00163,(CEC-21-5935:0.00000,CEC-21-5939:0.00041):0.00235):0.00888):0.00182,(CEC-20-2263:0.00783,CEC-22-9701:0.00903):0.00652):0.01235,CEC-20-1834:0.03110):0.01347):0.00434,CEC-21-2477:0.03034):0.00148,((((CEC-19-0783:0.00060,((CEC-21-2771:0.00000,CEC-21-5316:0.00179):0.00039,CEC-22-9795:0.00182):0.00408):0.00999,(CEC-20-1154:0.00299,CEC-20-1155:0.00736):0.01140):0.03139,CEC-22-7228:0.03908):0.00110,(CEC-21-2579:0.01891,CEC-22-6661:0.02406):0.01888):0.00185):0.00104,(((CEC-19-0887:0.00294,CEC-21-3756:0.00000):0.02586,(CEC-21-4803:0.03918,CEC-22-6138:0.03048):0.00429):0.00518,((CEC-21-5636:0.00313,CEC-22-8821:0.00538):0.01245,(CEC-21-5766:0.01082,CEC-22-8608:0.01421):0.00747):0.03157):0.00117):0.00164):0.00078):0.00070,(((CEC-21-3513:0.01422,(CEC-21-4598:0.00754,CEC-22-8747:0.00845):0.01043):0.00604,(CEC-21-4283:0.01966,((CEC-22-6005:0.00256,CEC-22-7637:0.00000):0.00524,CEC-22-8358:0.00594):0.00813):0.00405):0.00953,CEC-21-5277:0.03299):0.01085):0.00000,((((((((((((((((CEC-19-0331:0.00244,CEC-19-0802:0.00215):0.00448,CEC-21-5510:0.00709):0.00243,(CEC-20-2291:0.00821,CEC-21-3161:0.00237):0.00251):0.00571,((CEC-20-2221:0.00072,CEC-22-7574:0.00618):0.00081,((CEC-20-2289:0.00364,CEC-22-7242:0.00364):0.00141,(CEC-21-5657:0.00338,CEC-21-5658:0.00105):0.00688):0.00033):0.00191):0.00125,CEC-21-2984:0.00517):0.00556,CEC-21-4751:0.01348):0.00399,(CEC-22-6497:0.00861,CEC-22-6524:0.00940):0.01780):0.00926,((CEC-21-4177:0.00909,CEC-22-9804:0.01469):0.00141,((CEC-21-5507:0.00042,CEC-22-8900:0.00000):0.00901,CEC-22-7844:0.01014):0.00306):0.01294):0.00319,CEC-22-8874:0.02240):0.01318,((CEC-20-2168:0.01662,CEC-22-8547:0.01544):0.01550,CEC-22-9086:0.03577):0.00758):0.00151,((((CEC-22-6215:0.00538,((CEC-22-9076:0.00629,CEC-22-9629:0.00000):0.00000,CEC-22-9135:0.00725):0.00109):0.00034,CEC-22-7576:0.00671):0.01731,CEC-22-7483:0.02095):0.00470,CEC-22-8053:0.02472):0.01209):0.00170,CEC-19-0532:0.02953):0.00322,(((((CEC-20-1855:0.00639,(CEC-21-2994:0.00252,CEC-21-5818:0.00185):0.01408):0.02295,(CEC-21-2642:0.00824,((CEC-21-3073:0.00000,CEC-21-3074:0.00369):0.00887,CEC-21-5854:0.00857):0.00385):0.00696):0.00146,CEC-21-3920:0.02566):0.00114,(CEC-20-1998:0.02509,(CEC-21-4567:0.00646,(CEC-22-6672:0.00263,CEC-22-7139:0.00037):0.00618):0.01548):0.00028):0.00934,(CEC-21-2367:0.02978,(CEC-21-2798:0.01833,CEC-21-4395:0.01614):0.02199):0.00199):0.00089):0.00070,(((((((CEC-19-0504:0.00140,CEC-21-2696:0.00293):0.00497,CEC-22-7094:0.01133):0.00738,((CEC-20-1409:0.00000,CEC-21-5135:0.00342):0.01892,CEC-21-5049:0.00854):0.01399):0.00754,((CEC-21-2945:0.00934,CEC-22-6857:0.02130):0.00091,(((((CEC-21-5771:0.00000,CEC-22-8191:0.00209):0.00050,CEC-22-8737:0.00036):0.00469,CEC-22-6259:0.00987):0.00117,CEC-22-8420:0.00327):0.00575,CEC-22-9824:0.01214):0.00485):0.00203):0.01377,CEC-20-1582:0.03453):0.00568,(((CEC-21-3245:0.01718,CEC-21-3616:0.01038):0.00619,CEC-21-3931:0.01263):0.00774,(((CEC-21-3537:0.00000,CEC-22-7710:0.00035):0.00530,CEC-21-3538:0.00316):0.00661,CEC-22-9134:0.01249):0.01480):0.00655):0.00317,(((((((((((CEC-20-1538:0.00000,(CEC-21-2438:0.00288,((CEC-21-3915:0.00180,CEC-22-6929:0.00146):0.00107,(((CEC-21-3994:0.00797,CEC-22-7788:0.00336):0.00063,((CEC-21-4456:0.00000,(CEC-21-4481:0.00000,CEC-22-6029:0.00000):0.00000):0.00000,CEC-21-4482:0.00000):0.00362):0.00035,CEC-21-5819:0.00253):0.00108):0.00000):0.00036):0.00108,((CEC-21-5414:0.00328,((CEC-22-8276:0.00397,CEC-22-8566:0.00549):0.00075,CEC-22-9852:0.00510):0.00000):0.00036,CEC-22-7365:0.00036):0.00000):0.00000,(((((((CEC-21-2390:0.00255,CEC-21-2915:0.00177):0.00109,CEC-21-2905:0.00220):0.00036,CEC-21-3253:0.00292):0.00066,((((CEC-21-3596:0.00000,CEC-21-4447:0.00143):0.00000,CEC-22-5996:0.00036):0.00109,CEC-21-4512:0.00289):0.00039,CEC-22-6263:0.00212):0.00038):0.00038,(CEC-21-3451:0.00036,CEC-21-3503:0.00287):0.00000):0.00000,CEC-22-7636:0.00331):0.00035,CEC-21-3968:0.00072):0.00000):0.00036,CEC-20-1626:0.00144):0.00036,CEC-22-6109:0.00397):0.00000,CEC-22-7565:0.00288):0.00036,CEC-22-8178:0.00361):0.00073,CEC-22-8228:0.00215):0.01384,CEC-21-4859:0.02542):0.02316,CEC-21-4475:0.03985):0.00243,((CEC-20-2277:0.00461,(CEC-22-9390:0.00232,CEC-22-9392:0.00039):0.01058):0.00138,CEC-21-3391:0.00570):0.02441):0.00151):0.00356):0.00002,(((CEC-19-0659:0.01829,CEC-20-1364:0.01640):0.02298,CEC-21-3853:0.01850):0.00612,((CEC-20-1787:0.02196,(CEC-21-3090:0.00364,CEC-21-5503:0.00280):0.01407):0.01321,CEC-21-3731:0.04116):0.00217):0.00186):0.00140,((((((CEC-19-0809:0.00000,CEC-20-2253:0.00000):0.00677,CEC-20-2075:0.00034):0.00365,CEC-20-1283:0.00674):0.00424,(CEC-22-7734:0.00448,CEC-22-8686:0.01222):0.01299):0.00175,CEC-21-4592:0.00881):0.01979,(CEC-20-1868:0.01776,((CEC-21-4077:0.02280,CEC-21-5062:0.01534):0.01304,(CEC-21-4325:0.02438,(((CEC-21-5934:0.00214,CEC-22-8084:0.00250):0.00197,CEC-22-7876:0.00075):0.01574,CEC-22-6076:0.03131):0.00946):0.01147):0.00173):0.00299):0.00128):0.00035):0.00105,(((((((((((CEC-19-0013:0.00814,((((CEC-20-1257:0.00211,CEC-21-5419:0.00074):0.00113,CEC-20-2018:0.00038):0.00558,CEC-22-6042:0.00718):0.00598,CEC-21-5162:0.00593):0.00555):0.01767,(CEC-21-4618:0.01274,CEC-22-6800:0.01116):0.01695):0.00127,((CEC-21-3059:0.01270,CEC-21-3673:0.01299):0.00593,CEC-21-3379:0.02398):0.00071):0.00625,CEC-21-2563:0.01961):0.00086,(((CEC-20-1464:0.02927,CEC-22-6822:0.01540):0.00313,CEC-20-2010:0.01846):0.00756,(CEC-21-3804:0.00583,CEC-21-5250:0.00524):0.02196):0.00162):0.00264,(((CEC-22-7615:0.00000,CEC-22-7678:0.00000):0.00036,CEC-22-9090:0.00215):0.00022,CEC-22-9300:0.00229):0.04146):0.00103,((((((((((((((CEC-19-0122:0.00036,(CEC-19-0711:0.00199,CEC-21-3227:0.00318):0.00196):0.00072,CEC-21-4898:0.00432):0.00044,CEC-20-1609:0.00428):0.00073,CEC-21-5710:0.00529):0.00154,CEC-19-0554:0.00313):0.00036,(CEC-21-3357:0.00457,CEC-21-3574:0.00822):0.00142):0.00188,CEC-22-7170:0.00206):0.02428,(CEC-20-1324:0.00918,CEC-22-6202:0.00633):0.00590):0.00367,CEC-21-2605:0.01680):0.00324,(((CEC-20-1616:0.00574,(CEC-21-5435:0.00387,(((CEC-22-7892:0.00328,CEC-22-8326:0.00109):0.00218,CEC-22-8190:0.00180):0.00223,CEC-22-9138:0.00518):0.00055):0.00102):0.00184,CEC-22-8714:0.00861):0.01597,((CEC-21-4600:0.01277,CEC-22-8003:0.00889):0.00212,CEC-22-8125:0.02053):0.00064):0.00101):0.01668,(CEC-22-6808:0.03944,CEC-22-9020:0.03269):0.00339):0.00000,(((((CEC-19-0180:0.01708,CEC-22-5975:0.02172):0.00287,((((CEC-19-0849:0.00656,CEC-22-8529:0.01509):0.01217,CEC-21-3971:0.02571):0.00249,((CEC-21-3157:0.00172,CEC-21-3611:0.00359):0.01859,((CEC-22-7157:0.00259,CEC-22-8179:0.00000):0.01917,CEC-22-7178:0.01128):0.01055):0.00246):0.00156,CEC-21-3709:0.02704):0.00330):0.00138,CEC-21-4880:0.03574):0.00247,CEC-19-0492:0.03770):0.01020,(((((((CEC-19-0406:0.01142,CEC-22-9796:0.01403):0.00390,(CEC-22-5948:0.00166,((CEC-22-6280:0.00029,CEC-22-6684:0.00174):0.00106,(CEC-22-6519:0.00220,((CEC-22-6670:0.00396,CEC-22-8253:0.00000):0.00041,CEC-22-8082:0.00144):0.00243):0.00136):0.00287):0.01255):0.00535,CEC-22-7715:0.01253):0.00841,CEC-20-1301:0.03809):0.00054,(((((((CEC-19-0911:0.00314,(CEC-21-2924:0.00153,CEC-22-6266:0.00426):0.00187):0.00617,CEC-20-1356:0.00874):0.00153,(CEC-19-0913:0.00915,CEC-22-9313:0.01452):0.00132):0.01199,CEC-22-9139:0.02313):0.00251,CEC-22-8749:0.01885):0.00606,(CEC-20-1899:0.02127,CEC-22-6309:0.02334):0.00992):0.00166,(CEC-21-5317:0.02540,(CEC-21-5772:0.00501,CEC-22-9287:0.00886):0.01759):0.00605):0.00830):0.00195,((CEC-21-3261:0.02251,CEC-21-5377:0.02928):0.00592,CEC-22-8895:0.03410):0.00404):0.00065,(((CEC-20-1507:0.00854,CEC-22-9661:0.01524):0.01928,CEC-21-4693:0.02711):0.00229,CEC-22-8654:0.03323):0.00217):0.00437):0.00180):0.00108,((((((((((((CEC-19-0209:0.01501,CEC-21-2716:0.02160):0.00722,CEC-22-6525:0.02326):0.00107,CEC-21-3939:0.02149):0.00126,((CEC-19-0972:0.00816,CEC-21-4587:0.00996):0.00125,CEC-22-8762:0.01555):0.01182):0.00082,((CEC-21-3186:0.00386,CEC-21-4388:0.01126):0.00903,CEC-22-6831:0.00778):0.00964):0.00125,((CEC-20-1504:0.01485,(CEC-20-1695:0.00144,CEC-20-1697:0.00279):0.01213):0.01163,(CEC-21-4161:0.00034,CEC-21-4934:0.00332):0.02369):0.00954):0.00051,(CEC-21-2765:0.00130,CEC-21-2793:0.00307):0.01881):0.00072,CEC-19-0416:0.02244):0.00053,((CEC-20-2114:0.00654,CEC-21-4472:0.00621):0.01548,CEC-21-2604:0.03143):0.00145):0.00576,CEC-20-1777:0.04244):0.00126,CEC-21-4715:0.04805):0.00419,(CEC-19-0495:0.04611,(CEC-20-1872:0.00221,(CEC-21-5164:0.00742,CEC-22-8618:0.00918):0.00337):0.03156):0.00740):0.00282):0.00109,(((((((((((((CEC-19-0419:0.00390,CEC-22-7477:0.01151):0.00276,CEC-22-6653:0.01490):0.00117,(CEC-22-6521:0.00913,CEC-22-9510:0.02315):0.00372):0.00872,((CEC-21-3876:0.00000,CEC-21-4255:0.00190):0.01120,CEC-22-9250:0.01103):0.00911):0.01341,((((((CEC-19-0746:0.00069,((CEC-21-3274:0.00402,CEC-21-5099:0.00328):0.00301,CEC-21-3395:0.00577):0.00512):0.00580,CEC-21-4827:0.01164):0.01411,(((CEC-20-2217:0.00036,CEC-21-4313:0.00000):0.01465,(((CEC-21-3972:0.00230,(CEC-22-6658:0.00422,CEC-22-9223:0.00579):0.00120):0.00231,(CEC-21-5556:0.00986,CEC-22-8763:0.00566):0.00087):0.00082,CEC-22-8744:0.01666):0.00153):0.00322,CEC-21-3321:0.01790):0.00127):0.00234,((((CEC-21-2722:0.00569,CEC-22-7068:0.00975):0.00337,((CEC-21-5662:0.00000,(CEC-22-6466:0.00359,CEC-22-8694:0.00181):0.00076):0.00000,CEC-22-7874:0.00182):0.01710):0.00200,CEC-21-3237:0.01272):0.00056,(CEC-22-6174:0.01498,(CEC-22-6533:0.01486,CEC-22-7612:0.00945):0.00076):0.00081):0.00060):0.00040,((((((CEC-20-1104:0.00734,(CEC-22-6664:0.00275,CEC-22-7868:0.00069):0.01431):0.00287,CEC-21-4919:0.01342):0.00130,(CEC-21-3233:0.00189,CEC-21-4088:0.00144):0.02322):0.00158,CEC-21-4491:0.02032):0.00204,(CEC-20-1913:0.03249,(CEC-20-2293:0.02193,CEC-22-9703:0.02051):0.00232):0.00211):0.00083,(((CEC-21-2575:0.00000,CEC-22-5978:0.01282):0.00190,CEC-21-4753:0.00373):0.00785,(((CEC-22-6882:0.01366,(CEC-22-9678:0.00178,CEC-22-9791:0.00288):0.01505):0.00328,CEC-22-8208:0.01584):0.00465,CEC-22-8736:0.01796):0.00146):0.00126):0.00078):0.00663,CEC-22-6097:0.02044):0.00518):0.00700,CEC-22-6154:0.01634):0.00253,CEC-21-3115:0.02825):0.00542,((CEC-19-0449:0.01766,CEC-22-6998:0.01891):0.00253,CEC-22-8508:0.01160):0.01523):0.00999,(((((CEC-19-0568:0.03307,CEC-20-1770:0.02594):0.00507,CEC-22-8839:0.04463):0.00112,CEC-20-1956:0.05452):0.00184,CEC-20-1771:0.03375):0.00291,CEC-19-0918:0.03371):0.00088):0.00286,((CEC-20-1187:0.00168,CEC-20-2016:0.00358):0.03845,CEC-21-3998:0.03087):0.00765):0.00049,CEC-22-6000:0.04933):0.00286,CEC-20-1931:0.04133):0.00068,((((CEC-19-0765:0.00196,CEC-22-7727:0.00664):0.03051,CEC-22-6861:0.03994):0.00126,CEC-21-5125:0.03640):0.00222,((CEC-20-1630:0.00323,CEC-20-1631:0.00055):0.05985,CEC-22-8296:0.02644):0.00377):0.00128):0.00322):0.00037):0.00044,(((CEC-20-2005:0.00509,(CEC-21-3089:0.00350,CEC-22-9820:0.00225):0.00162):0.01582,CEC-21-2888:0.01638):0.01786,CEC-22-6813:0.03439):0.00278):0.00545,((CEC-21-3430:0.01007,CEC-22-6790:0.02139):0.00868,CEC-22-8632:0.02993):0.02898):0.00207,((((((((((((((((((((CEC-19-0070:0.00000,CEC-21-2624:0.00395):0.00099,(((((CEC-21-2857:0.00000,CEC-21-2861:0.00321):0.00039,((CEC-21-5690:0.00134,CEC-22-8048:0.00036):0.00045,CEC-22-8077:0.00325):0.00212):0.00123,(CEC-21-2906:0.00444,CEC-21-4658:0.00239):0.00074):0.00096,CEC-22-9120:0.00573):0.00034,CEC-21-4990:0.00261):0.00128):0.00038,(((CEC-20-1457:0.00338,CEC-22-9642:0.00267):0.00024,CEC-22-9035:0.00661):0.00063,CEC-21-2547:0.00121):0.00109):0.00130,CEC-21-3862:0.01217):0.00768,(((CEC-21-2319:0.00669,CEC-22-8303:0.01951):0.00035,CEC-21-3832:0.00145):0.00061,(CEC-21-5280:0.00550,CEC-22-9386:0.00204):0.00332):0.00394):0.00202,(CEC-21-2993:0.00000,CEC-22-6729:0.00000):0.00784):0.00220,(((CEC-22-6714:0.00182,CEC-22-9717:0.00218):0.00296,CEC-22-8047:0.00072):0.01061,(CEC-22-8723:0.00000,CEC-22-9178:0.00000):0.01370):0.00309):0.00559,(CEC-22-8735:0.01349,CEC-22-9579:0.01244):0.01025):0.00752,(((((((CEC-19-0774:0.00165,(CEC-21-5474:0.00335,(CEC-22-6761:0.00168,(CEC-22-8105:0.00130,(CEC-22-8791:0.00000,CEC-22-8797:0.00000):0.00297):0.00072):0.00253):0.00202):0.00416,((CEC-22-8593:0.00277,CEC-22-8620:0.00104):0.00224,CEC-22-9786:0.00763):0.01626):0.00097,((CEC-20-1668:0.00069,CEC-21-3308:0.00666):0.00200,(CEC-21-2673:0.00000,CEC-21-3818:0.00452):0.00657):0.00250):0.01216,(((CEC-19-0927:0.01022,CEC-21-3454:0.00949):0.00163,CEC-22-9859:0.01946):0.01492,((CEC-21-4067:0.00177,CEC-22-9828:0.00622):0.00732,(CEC-21-4646:0.00273,CEC-22-6089:0.00111):0.01173):0.01614):0.00099):0.00065,(CEC-21-3021:0.02808,(CEC-22-6539:0.02178,(CEC-22-7916:0.00352,CEC-22-8020:0.00372):0.02116):0.00269):0.00152):0.00222,(CEC-22-6302:0.01235,CEC-22-6940:0.02249):0.01385):0.00326,((((CEC-20-1988:0.00000,(CEC-22-8115:0.00000,CEC-22-8116:0.00295):0.00202):0.00042,CEC-22-8878:0.00330):0.00108,CEC-20-1989:0.00039):0.03831,(((CEC-21-3751:0.01488,CEC-21-4375:0.00992):0.00952,CEC-22-7426:0.02938):0.00085,CEC-21-4032:0.02365):0.00130):0.00021):0.00106):0.00060,CEC-21-3665:0.02753):0.00878,((((((CEC-19-0255:0.00221,CEC-21-5390:0.00598):0.00000,CEC-22-7165:0.00922):0.02170,CEC-19-1009:0.01940):0.02566,(((CEC-19-1019:0.01226,(CEC-21-3990:0.01368,CEC-22-6643:0.00450):0.01870):0.00469,CEC-21-2902:0.02189):0.00769,CEC-22-6858:0.04094):0.00239):0.00168,CEC-20-1605:0.03749):0.00213,(CEC-21-2641:0.03341,CEC-22-9862:0.03960):0.00368):0.00136):0.00340,CEC-21-5535:0.06201):0.00146,((((((((CEC-19-0410:0.00375,CEC-21-2665:0.00247):0.00303,(((CEC-19-0530:0.00696,(CEC-21-3075:0.00110,CEC-21-3076:0.00427):0.00238):0.00074,CEC-21-4064:0.00042):0.00703,CEC-21-2607:0.00533):0.00319):0.00236,((CEC-21-4393:0.00901,CEC-21-5017:0.00255):0.00155,CEC-22-9064:0.01175):0.00635):0.00160,(CEC-22-7872:0.00419,CEC-22-8917:0.00369):0.01223):0.00058,CEC-22-8613:0.01105):0.00094,(CEC-20-1972:0.01369,CEC-21-5483:0.01099):0.00162):0.00717,(CEC-20-0993:0.00694,(CEC-22-8213:0.00465,CEC-22-8215:0.00443):0.00565):0.01195):0.00164,((((CEC-19-0544:0.00437,CEC-21-5112:0.00361):0.01166,(CEC-21-3669:0.00144,CEC-21-3670:0.00425):0.01561):0.00833,(((CEC-21-4035:0.00000,CEC-21-4143:0.00000):0.01651,CEC-21-4210:0.00830):0.00225,CEC-22-6660:0.00658):0.00836):0.00185,(CEC-19-0835:0.00525,CEC-20-1161:0.01495):0.00479):0.00002):0.01775):0.00041,(((((CEC-19-0214:0.01653,(((CEC-21-4062:0.00097,CEC-22-9763:0.00223):0.00383,CEC-22-8496:0.00347):0.00996,CEC-22-8305:0.01997):0.00133):0.00268,CEC-19-1038:0.02530):0.00874,CEC-22-9448:0.03315):0.01156,CEC-21-5050:0.02071):0.00109,((CEC-21-3768:0.02141,CEC-22-7474:0.02680):0.00706,CEC-22-9170:0.03716):0.00287):0.00030):0.00072,(((((CEC-19-0714:0.01249,CEC-19-0838:0.00378):0.00131,CEC-22-8234:0.00536):0.00083,(CEC-21-2938:0.00784,CEC-22-7685:0.01077):0.00031):0.01855,CEC-21-4742:0.02448):0.01319,(((CEC-21-3493:0.00147,CEC-22-9199:0.00748):0.00287,CEC-22-7459:0.01865):0.01111,CEC-21-4705:0.01055):0.01589):0.00973):0.00040,((CEC-19-0095:0.02043,CEC-22-6758:0.04406):0.00085,((CEC-19-0132:0.01974,(CEC-22-7693:0.00337,CEC-22-7759:0.00388):0.04278):0.00444,((((((CEC-19-0527:0.00303,CEC-21-3305:0.00551):0.00277,CEC-22-7873:0.00667):0.00248,CEC-22-8981:0.01413):0.00374,(CEC-21-2419:0.01264,CEC-22-8610:0.00938):0.01374):0.00240,(CEC-21-2990:0.00732,CEC-22-6500:0.00689):0.00949):0.01646,((((((CEC-20-1436:0.00064,(CEC-21-4812:0.00279,CEC-22-9197:0.00034):0.00483):0.00962,(CEC-22-7154:0.00188,CEC-22-9686:0.00316):0.01559):0.00713,CEC-22-9507:0.02021):0.00223,(CEC-20-2147:0.01541,CEC-21-5113:0.02537):0.00248):0.00482,((CEC-22-8054:0.00000,CEC-22-8355:0.00000):0.00281,(CEC-22-8418:0.00000,CEC-22-8724:0.00000):0.00050):0.01382):0.00580,CEC-21-4096:0.01090):0.02019):0.00310):0.00062):0.00610):0.00037,(((CEC-19-0429:0.02640,CEC-21-2711:0.02986):0.01243,((CEC-19-0509:0.03415,(((CEC-19-0608:0.00911,(CEC-22-6669:0.00639,(CEC-22-7291:0.01044,(CEC-22-9515:0.00864,CEC-22-9619:0.00762):0.00451):0.00354):0.00653):0.01444,CEC-22-8773:0.03304):0.02021,CEC-22-8767:0.04286):0.00474):0.00103,((CEC-20-1865:0.01386,(CEC-22-6185:0.00000,CEC-22-6186:0.00000):0.00706):0.03140,CEC-22-8734:0.04161):0.00374):0.00145):0.00095,((((CEC-19-0682:0.00049,CEC-22-7387:0.00495):0.00068,CEC-22-6867:0.00044):0.03512,CEC-21-4913:0.03325):0.00088,CEC-20-1261:0.03773):0.00090):0.00089):0.00055,CEC-21-5681:0.01863):0.00055,(((((((((CEC-19-0123:0.00551,CEC-21-4645:0.00331):0.00365,CEC-22-8336:0.03016):0.00414,CEC-21-2939:0.01255):0.03113,CEC-20-2109:0.00536):0.03163,CEC-22-6492:0.00647):0.00577,((((CEC-21-2648:0.00000,CEC-21-3088:0.00591):0.00332,CEC-21-5018:0.00384):0.00384,((CEC-21-5347:0.00000,CEC-22-9704:0.00238):0.00230,CEC-21-5348:0.00080):0.00383):0.00104,CEC-22-6690:0.00825):0.00225):0.01415,CEC-22-8935:0.03136):0.01840,CEC-20-1496:0.05459):0.00278,(((CEC-19-0750:0.03127,(CEC-21-3481:0.02504,(CEC-21-3895:0.00528,CEC-22-6435:0.00480):0.01136):0.02465):0.00837,CEC-21-4957:0.02670):0.00468,(((CEC-21-4214:0.00297,CEC-21-4309:0.00721):0.02893,CEC-22-8371:0.03512):0.00808,CEC-22-7407:0.04703):0.00310):0.00155):0.00010):0.00081,(((((((((CEC-19-0446:0.00786,CEC-21-2551:0.01541):0.00095,(CEC-20-1098:0.00619,((CEC-21-2510:0.00000,CEC-21-2557:0.00626):0.00503,CEC-22-8000:0.01445):0.00328):0.00118):0.00847,(CEC-20-1876:0.00610,CEC-22-8988:0.00605):0.01798):0.00166,CEC-20-2264:0.01434):0.01292,CEC-21-5565:0.02826):0.00220,(CEC-21-4293:0.01542,CEC-21-5824:0.02352):0.01260):0.00316,((((CEC-20-1112:0.02308,CEC-22-7429:0.02234):0.00092,CEC-22-7969:0.01022):0.00530,CEC-21-5456:0.02098):0.01400,CEC-22-6013:0.03621):0.00684):0.00334,(((CEC-19-0505:0.02095,((CEC-21-5673:0.00306,CEC-22-6120:0.00474):0.01098,CEC-21-5794:0.00942):0.01851):0.00209,(CEC-21-2657:0.01057,((CEC-22-7227:0.00281,CEC-22-7247:0.00032):0.00116,CEC-22-7248:0.00007):0.01977):0.01309):0.00914,(((CEC-19-0511:0.00772,CEC-21-4374:0.00640):0.01940,(CEC-21-2386:0.00557,CEC-21-4113:0.00178):0.01915):0.00321,CEC-20-1576:0.01586):0.01567):0.00128):0.00066,(CEC-21-3079:0.03320,CEC-22-9598:0.02442):0.00360):0.00074):0.00070):0.00000,(((((((((((((CEC-19-0048:0.02548,CEC-22-7735:0.01252):0.00314,(((((CEC-20-1526:0.00287,((((CEC-21-2979:0.00000,CEC-21-4495:0.00321):0.00107,CEC-22-8787:0.00871):0.00075,CEC-22-8710:0.00661):0.00031,CEC-22-6957:0.00478):0.00043):0.00047,CEC-22-7037:0.00829):0.00644,CEC-21-4504:0.01903):0.00570,(CEC-21-3401:0.01158,CEC-22-6612:0.02816):0.00356):0.00159,CEC-22-8627:0.04902):0.00388):0.00103,((CEC-19-0474:0.00896,CEC-20-1613:0.01758):0.00393,((CEC-21-4959:0.00057,CEC-21-5204:0.00321):0.02012,CEC-22-8452:0.01903):0.00227):0.00131):0.00084,((CEC-21-2689:0.00394,CEC-21-5942:0.00034):0.01954,CEC-21-5767:0.00673):0.01518):0.00105,CEC-19-1024:0.01358):0.00719,CEC-21-4897:0.02031):0.00464,(((CEC-21-2637:0.00568,CEC-22-7484:0.01081):0.01379,(CEC-21-3771:0.00657,CEC-22-7064:0.00415):0.01245):0.00231,(CEC-21-3356:0.00253,CEC-22-8037:0.01046):0.00794):0.01071):0.00678,(((((CEC-19-0207:0.01169,((CEC-21-3978:0.00081,CEC-22-6493:0.00641):0.00048,CEC-22-8064:0.00309):0.00863):0.01331,CEC-21-5701:0.02249):0.00389,(((CEC-20-2054:0.01569,(CEC-21-4370:0.00884,CEC-22-9340:0.01289):0.00685):0.00761,(CEC-21-2440:0.02203,((CEC-21-4690:0.01040,CEC-22-9456:0.00604):0.01182,(CEC-21-4749:0.02046,CEC-22-8523:0.02365):0.00207):0.00091):0.00107):0.01282,((CEC-21-4871:0.02713,CEC-22-8113:0.03196):0.00630,CEC-22-6065:0.01340):0.00089):0.00125):0.00114,((CEC-19-0831:0.00363,CEC-20-1020:0.00824):0.01002,CEC-21-5282:0.01783):0.01326):0.00079,(((((CEC-21-2920:0.00785,CEC-22-9613:0.00239):0.01752,CEC-22-6318:0.03539):0.00184,CEC-22-9611:0.01674):0.01889,(CEC-21-5468:0.03649,(CEC-22-6472:0.01287,CEC-22-8934:0.02484):0.00786):0.00190):0.00210,CEC-22-8835:0.02786):0.00150):0.00259):0.00047,((((CEC-19-0104:0.02339,(((((CEC-21-3846:0.00808,(CEC-21-4111:0.00407,CEC-22-8392:0.00067):0.00855):0.00436,CEC-22-6686:0.00264):0.00140,CEC-22-6452:0.01251):0.00178,CEC-22-7497:0.01369):0.00513,CEC-22-8614:0.02034):0.00764):0.00119,CEC-20-1961:0.02750):0.00578,(((((CEC-20-1624:0.00071,CEC-20-1902:0.00000):0.00795,CEC-22-8864:0.01199):0.01089,CEC-21-3766:0.00815):0.00190,CEC-21-4196:0.01385):0.00091,(CEC-20-1655:0.02305,(((((CEC-20-1903:0.00000,CEC-20-1960:0.00281):0.00340,(CEC-21-5573:0.00047,CEC-22-7765:0.00384):0.00102):0.00205,CEC-22-7389:0.00306):0.00464,CEC-22-9184:0.01175):0.00163,CEC-20-2110:0.00439):0.00976):0.00372):0.00415):0.00898,(((CEC-21-4939:0.00338,CEC-21-5733:0.00751):0.00063,CEC-22-7287:0.00359):0.02443,((CEC-22-7402:0.00625,CEC-22-7411:0.01073):0.02193,CEC-22-9640:0.02268):0.00921):0.01198):0.00125):0.00206,(((CEC-21-3102:0.00347,CEC-22-7551:0.00543):0.00454,(CEC-22-8300:0.00097,CEC-22-8301:0.00044):0.00366):0.01929,(CEC-21-4252:0.01229,(CEC-21-5214:0.00265,CEC-21-5246:0.00000):0.01973):0.00570):0.01181):0.00067,(((((CEC-19-0314:0.00476,(CEC-21-3508:0.01232,CEC-22-9092:0.00747):0.00262):0.00254,(((CEC-21-2463:0.00681,CEC-22-7627:0.01087):0.00152,CEC-22-8461:0.00374):0.00904,CEC-21-4630:0.01158):0.00245):0.00970,(((CEC-19-0752:0.02371,((CEC-20-1555:0.01722,CEC-21-3685:0.00850):0.00509,CEC-21-4039:0.01219):0.00544):0.01673,CEC-21-5360:0.01823):0.00199,(((((CEC-20-2260:0.00472,CEC-22-6736:0.01681):0.00425,CEC-22-8676:0.00507):0.00089,(((CEC-21-3278:0.00377,CEC-21-4853:0.00613):0.00077,CEC-22-5944:0.00778):0.00129,CEC-21-4817:0.01004):0.00149):0.00608,(CEC-21-3511:0.00654,CEC-22-6395:0.00521):0.01804):0.00301,CEC-21-3521:0.00939):0.00526):0.00090):0.00125,CEC-21-5706:0.02237):0.00495,(((((CEC-20-1037:0.00496,CEC-22-8550:0.00964):0.00391,CEC-21-4351:0.01004):0.00125,((CEC-21-3736:0.00588,CEC-22-8072:0.00879):0.00265,CEC-21-5816:0.00445):0.00778):0.01619,CEC-22-8325:0.03104):0.00657,CEC-20-2134:0.02261):0.00409):0.00335):0.00074,((((((((((CEC-19-0075:0.00473,CEC-21-4508:0.00367):0.00366,CEC-22-7005:0.01512):0.00857,(((((((CEC-20-2175:0.00146,CEC-21-4373:0.00108):0.00252,CEC-22-8217:0.00443):0.00039,CEC-22-7501:0.00000):0.00000,CEC-21-4535:0.01736):0.01002,CEC-21-3715:0.00578):0.00313,CEC-21-4510:0.00897):0.00146,CEC-21-2633:0.00366):0.00228):0.00390,(((CEC-19-0574:0.00337,CEC-21-3636:0.00000):0.00370,CEC-21-2537:0.00934):0.00245,(CEC-19-0858:0.00315,CEC-21-4428:0.00898):0.00544):0.00809):0.00199,((((CEC-19-0413:0.00456,CEC-22-8953:0.00745):0.00112,(((CEC-21-2651:0.00000,CEC-21-3471:0.00073):0.01472,CEC-21-5133:0.00000):0.00000,(CEC-21-3054:0.00037,(CEC-21-4405:0.00073,CEC-22-6347:0.00251):0.00035):0.00911):0.00167):0.00145,CEC-20-1873:0.00939):0.01320,CEC-22-6287:0.01451):0.00343):0.01113,(CEC-19-1007:0.02035,CEC-20-1490:0.01245):0.01936):0.00117,(CEC-21-2456:0.00000,CEC-21-2724:0.00000):0.04129):0.00155,((((CEC-20-1138:0.00041,CEC-22-7584:0.00139):0.00150,CEC-21-2885:0.00624):0.03590,(CEC-21-3923:0.01418,CEC-21-4357:0.01319):0.02563):0.00198,CEC-22-9506:0.03180):0.00159):0.00064,((((CEC-19-0322:0.02865,(((CEC-19-0971:0.00885,CEC-22-6992:0.00556):0.01338,CEC-22-9407:0.01771):0.01462,CEC-22-6335:0.03460):0.00047):0.00237,((CEC-21-3655:0.01885,CEC-22-8828:0.01893):0.01551,CEC-21-5923:0.03901):0.00928):0.00165,((CEC-20-1891:0.00616,CEC-22-8790:0.01233):0.02559,((CEC-20-2171:0.00625,CEC-22-7634:0.00475):0.03381,CEC-22-9554:0.03489):0.00421):0.00131):0.00046,CEC-19-0936:0.04176):0.00033):0.00032,(((((((((CEC-19-0109:0.00109,CEC-19-0110:0.00193):0.02780,CEC-22-8765:0.02204):0.00257,(CEC-21-4311:0.00121,CEC-22-8183:0.00305):0.03978):0.00963,((((((CEC-19-0185:0.01051,((CEC-21-2737:0.00513,CEC-22-8692:0.00814):0.00855,(CEC-21-5850:0.00663,CEC-22-7478:0.00914):0.00509):0.00157):0.02833,((((((CEC-19-0373:0.02607,((((CEC-19-0669:0.01259,CEC-22-6561:0.00908):0.00134,(CEC-21-3174:0.00225,CEC-22-6936:0.00224):0.01369):0.00199,CEC-20-2287:0.01545):0.00138,(CEC-22-6148:0.00134,CEC-22-7775:0.00621):0.00764):0.00132):0.00041,CEC-22-7388:0.01090):0.00031,((CEC-20-1425:0.00294,CEC-22-6191:0.01012):0.00700,CEC-22-8520:0.01216):0.00476):0.00169,((CEC-19-0540:0.00613,CEC-22-8976:0.01058):0.01687,(CEC-20-1707:0.01054,(CEC-21-4778:0.00785,CEC-22-6990:0.00811):0.00597):0.00365):0.00139):0.00115,CEC-22-8626:0.02449):0.00048,((((CEC-20-1844:0.01227,CEC-20-1958:0.00031):0.00226,(CEC-21-3015:0.00863,(CEC-21-3787:0.00929,(CEC-21-5890:0.00511,CEC-22-7812:0.01915):0.00843):0.00324):0.00166):0.00656,CEC-22-7324:0.02054):0.00296,CEC-21-2532:0.01039):0.00020):0.00868):0.00217,CEC-21-2837:0.03735):0.00849,(CEC-20-1110:0.04100,((CEC-21-3729:0.01387,CEC-21-3970:0.01063):0.00442,CEC-22-6751:0.01443):0.01712):0.00201):0.00478,CEC-22-8901:0.02920):0.00205,(CEC-21-2497:0.01069,(CEC-21-4433:0.00517,CEC-22-7833:0.00396):0.00936):0.02437):0.00271):0.00044,(CEC-21-3477:0.01840,CEC-22-7818:0.01736):0.02034):0.00033,(CEC-19-0462:0.03666,CEC-22-7122:0.03795):0.00228):0.00000,((((((((CEC-19-0390:0.00307,((((CEC-19-0498:0.00839,(CEC-21-5228:0.00473,CEC-22-9761:0.00793):0.00173):0.00212,(CEC-21-4881:0.00601,CEC-22-9555:0.01288):0.01078):0.00415,((CEC-19-0718:0.00228,CEC-20-1236:0.00148):0.00423,(CEC-19-0832:0.00269,(((CEC-20-2241:0.00188,CEC-21-3178:0.00144):0.00000,(CEC-22-7357:0.00108,CEC-22-8248:0.00000):0.00288):0.00472,CEC-21-4073:0.00572):0.00245):0.00046):0.00211):0.00312,(CEC-21-4420:0.00057,(CEC-22-6712:0.00089,CEC-22-7074:0.00436):0.00281):0.00215):0.00145):0.00172,((CEC-19-0760:0.00074,CEC-22-8167:0.00321):0.00037,CEC-22-8287:0.00409):0.00137):0.00111,CEC-22-8932:0.00521):0.00318,CEC-22-6481:0.00865):0.01468,CEC-22-9452:0.01517):0.00276,((CEC-20-1197:0.00154,CEC-22-6196:0.00316):0.00823,CEC-21-5522:0.01141):0.01523):0.01201,(((((CEC-21-2694:0.00139,CEC-21-3230:0.00246):0.03274,((((CEC-21-3003:0.00033,CEC-21-3749:0.00186):0.00428,CEC-21-4748:0.00619):0.00199,CEC-22-9794:0.00668):0.00081,CEC-21-3488:0.00185):0.02939):0.00799,(CEC-22-8112:0.02182,CEC-22-8991:0.01659):0.01979):0.00922,((CEC-21-3084:0.00423,CEC-21-4588:0.00120):0.02339,CEC-22-6187:0.01935):0.01401):0.00188,(CEC-21-4203:0.00382,CEC-21-4204:0.00651):0.03433):0.00181):0.01040,((CEC-21-2746:0.02497,(((CEC-21-4969:0.00705,CEC-21-5060:0.00954):0.03233,CEC-21-5366:0.03937):0.00314,CEC-22-8709:0.04698):0.00082):0.00073,((CEC-21-5328:0.00372,CEC-22-9687:0.00524):0.03782,((CEC-22-6598:0.00299,CEC-22-6618:0.00127):0.03189,CEC-22-8850:0.04289):0.00489):0.00361):0.00111):0.00000):0.00036,(((((((((((((CEC-19-0205:0.00215,CEC-19-0483:0.00000):0.00071,((CEC-21-3094:0.00000,CEC-21-4278:0.00406):0.00072,CEC-21-5171:0.00288):0.00035):0.00036,(((CEC-21-3976:0.00360,(CEC-21-5554:0.00072,CEC-22-9424:0.00361):0.00077):0.00036,CEC-22-8085:0.00254):0.00000,CEC-21-4353:0.00143):0.00107):0.00036,CEC-22-7589:0.00289):0.00363,(CEC-19-0491:0.00154,CEC-19-0503:0.00000):0.00351):0.00611,(CEC-20-1379:0.01488,CEC-22-6295:0.02258):0.00636):0.00290,(CEC-20-1090:0.01161,(CEC-20-2233:0.02486,(CEC-21-4155:0.00081,CEC-22-8065:0.00729):0.01057):0.00176):0.00000):0.00150,CEC-21-3277:0.02211):0.00199,(CEC-21-4419:0.00280,(CEC-22-7450:0.00072,CEC-22-7646:0.00000):0.00526):0.02386):0.01324,(CEC-19-0230:0.02324,(CEC-20-1254:0.01763,CEC-22-7772:0.01859):0.01872):0.00549):0.01461,(CEC-20-1004:0.04135,CEC-22-6312:0.03610):0.00804):0.00174,((CEC-21-2586:0.01058,CEC-21-4276:0.00661):0.00674,CEC-21-5892:0.01623):0.01437):0.00128,((((((CEC-19-0870:0.00083,CEC-19-0880:0.00409):0.00634,(CEC-21-4302:0.00000,CEC-21-5760:0.00750):0.00097):0.00366,CEC-22-7635:0.01507):0.01248,CEC-21-4314:0.01785):0.00805,(CEC-22-8545:0.00000,CEC-22-8583:0.00501):0.02391):0.00459,((CEC-20-1602:0.01219,(CEC-20-1618:0.00000,CEC-20-1984:0.00709):0.00291):0.00465,CEC-22-6455:0.01070):0.01490):0.01460):0.00072):0.00019,(((((((((((((((((CEC-19-0297:0.00264,CEC-22-9150:0.00470):0.00395,(((CEC-20-1242:0.00539,(CEC-21-4312:0.00000,CEC-22-9860:0.00538):0.00000):0.00433,CEC-21-4170:0.00184):0.00319,CEC-20-1636:0.00748):0.00147):0.00667,(CEC-21-2408:0.00288,(CEC-21-2877:0.00087,CEC-21-4106:0.00071):0.00494):0.00450):0.00020,(((((CEC-20-1139:0.00465,CEC-21-3322:0.00006):0.00485,CEC-22-6011:0.03815):0.00401,CEC-21-4389:0.00831):0.00492,(CEC-21-5385:0.00636,CEC-22-6358:0.00000):0.00800):0.00714,CEC-20-2198:0.01651):0.00107):0.00037,CEC-21-3632:0.01906):0.00036,((((CEC-19-0926:0.00923,(CEC-21-3492:0.01775,CEC-22-9006:0.01814):0.00128):0.00115,(CEC-21-4109:0.00799,((CEC-22-7040:0.00218,CEC-22-7981:0.00268):0.00560,CEC-22-9825:0.01070):0.00110):0.00385):0.00161,CEC-21-2351:0.01166):0.00241,CEC-21-3748:0.02176):0.00000):0.00038,((((((((((CEC-19-0601:0.00206,CEC-22-9213:0.00223):0.00127,(CEC-21-2473:0.00260,((((CEC-21-2941:0.00243,(CEC-21-5838:0.00305,(CEC-22-6389:0.00084,CEC-22-6775:0.00186):0.00078):0.00112):0.00096,CEC-22-7366:0.00732):0.00281,CEC-22-7930:0.00485):0.00000,(CEC-22-8029:0.00159,CEC-22-9744:0.00146):0.00267):0.00072):0.00035):0.00025,CEC-19-0952:0.01174):0.00112,(CEC-21-5431:0.00402,CEC-22-7051:0.00807):0.00079):0.00070,CEC-22-6219:0.00707):0.00065,(CEC-21-4041:0.00786,CEC-22-8922:0.00791):0.00572):0.00040,(CEC-21-5098:0.00539,CEC-22-7308:0.00468):0.00194):0.00291,(CEC-21-5795:0.00808,CEC-22-7661:0.00255):0.00933):0.00069,((((CEC-21-3907:0.00000,CEC-21-4635:0.00035):0.00106,CEC-22-7905:0.00000):0.00445,CEC-21-5660:0.00149):0.00801,(CEC-21-4768:0.01114,(CEC-21-5092:0.00083,CEC-22-7718:0.00199):0.00475):0.00106):0.00422):0.00144,(((CEC-19-0705:0.00925,CEC-21-4468:0.00325):0.00155,CEC-19-0935:0.00729):0.00526,(CEC-21-5210:0.00027,CEC-21-5212:0.00241):0.01234):0.00473):0.00037):0.00024,(((CEC-19-0678:0.01142,(CEC-21-3232:0.01051,((CEC-21-4691:0.00137,(CEC-22-8260:0.00317,CEC-22-9162:0.00109):0.00329):0.00754,CEC-22-7018:0.01362):0.00121):0.00178):0.00095,CEC-22-8073:0.01877):0.00240,(CEC-21-5459:0.00786,CEC-22-8135:0.01203):0.00383):0.00505):0.00403,((((CEC-19-0573:0.00285,CEC-19-0932:0.00228):0.00528,(((CEC-20-1948:0.00319,(CEC-21-2644:0.00461,CEC-21-4931:0.00707):0.00212):0.00167,CEC-22-9711:0.00967):0.00228,((CEC-21-4681:0.00151,CEC-22-9409:0.00080):0.00939,CEC-22-7806:0.00870):0.01936):0.00244):0.00529,((CEC-19-0979:0.00740,(CEC-21-3047:0.00540,(CEC-21-5800:0.00030,CEC-22-6777:0.00894):0.01082):0.00279):0.00286,(CEC-20-2195:0.01135,(CEC-21-4151:0.00000,((CEC-22-8672:0.00686,CEC-22-9632:0.00501):0.00035,CEC-22-9206:0.00250):0.00000):0.00633):0.00991):0.00091):0.00059,(((CEC-20-0992:0.00275,((((CEC-21-3221:0.00691,CEC-22-9567:0.00661):0.00000,CEC-21-4439:0.00036):0.00070,(CEC-21-5412:0.00076,CEC-22-6799:0.00000):0.00460):0.00044,CEC-21-5567:0.00000):0.00485):0.00301,CEC-21-4248:0.02008):0.00073,((CEC-21-3272:0.02049,CEC-22-9656:0.00541):0.00077,(CEC-21-4404:0.01571,CEC-22-8163:0.00660):0.00238):0.00165):0.00203):0.00873):0.00262,((((CEC-21-3032:0.00036,CEC-22-8017:0.00182):0.00522,CEC-21-5118:0.00582):0.02085,CEC-21-4424:0.03035):0.00298,CEC-21-3940:0.02977):0.00477):0.00241,((CEC-20-1816:0.00102,CEC-21-3294:0.00081):0.00673,((CEC-20-1918:0.00203,CEC-22-9587:0.00562):0.00058,CEC-21-3208:0.00109):0.00432):0.02044):0.00048,(((CEC-19-0560:0.01123,((CEC-20-1608:0.00074,CEC-21-5633:0.00386):0.00194,(CEC-21-3527:0.00082,CEC-21-4209:0.00272):0.00173):0.00844):0.00310,(CEC-21-5011:0.00227,CEC-21-5616:0.00678):0.01058):0.00204,CEC-20-1990:0.02026):0.00937):0.00102,(CEC-20-1362:0.01413,(CEC-20-2083:0.01294,(CEC-21-5401:0.00735,CEC-21-5505:0.00456):0.00827):0.00475):0.00337):0.00037,CEC-21-3444:0.01972):0.00499,CEC-22-9762:0.02306):0.00634,((CEC-20-1598:0.00036,CEC-21-3179:0.00106):0.01097,CEC-21-5167:0.01460):0.02345):0.00289,CEC-19-0660:0.04689):0.00117):0.00073):0.00070):0.00074,(((((((CEC-19-0054:0.00148,CEC-19-0079:0.00312):0.02722,(((CEC-21-3520:0.00310,((CEC-22-6718:0.00000,CEC-22-6862:0.00000):0.00439,CEC-22-7065:0.00469):0.00179):0.00320,CEC-22-6601:0.01267):0.01544,CEC-21-5042:0.01427):0.00896):0.00313,CEC-21-2833:0.03827):0.00080,(((CEC-21-2653:0.03087,CEC-22-9042:0.03037):0.00273,((CEC-21-2850:0.01977,CEC-22-8062:0.03016):0.00059,CEC-21-4970:0.01741):0.00560):0.00111,CEC-21-3686:0.02260):0.00155):0.00316,((((((CEC-19-0650:0.00075,(CEC-19-0701:0.00376,CEC-21-2831:0.00187):0.00059):0.00085,(CEC-21-5876:0.00000,CEC-22-7893:0.00735):0.00494):0.01049,CEC-22-7978:0.01056):0.00052,CEC-20-1402:0.00502):0.00044,CEC-20-2164:0.00139):0.00991,(((((CEC-21-2693:0.00072,(CEC-22-6536:0.00037,(CEC-22-8784:0.00413,CEC-22-9066:0.00036):0.00000):0.00000):0.00037,((CEC-21-2896:0.00000,CEC-21-3192:0.00000):0.00138,CEC-22-7904:0.00158):0.00076):0.00083,CEC-22-7723:0.00516):0.00339,(CEC-21-4242:0.00100,CEC-21-4546:0.00165):0.00899):0.00067,(CEC-22-6748:0.00316,CEC-22-9880:0.00672):0.00481):0.01128):0.01476):0.00505,CEC-22-9878:0.05005):0.00164,(((((((CEC-19-0529:0.00365,CEC-21-4648:0.00866):0.00071,(CEC-21-2645:0.00271,CEC-21-4860:0.00562):0.00526):0.00237,CEC-22-8229:0.00536):0.00310,CEC-22-5983:0.02145):0.01028,((CEC-21-3567:0.01625,CEC-22-8384:0.02583):0.00587,CEC-22-8543:0.00903):0.00285):0.00479,(((CEC-19-0772:0.02297,((CEC-21-3255:0.00512,CEC-22-7208:0.00674):0.01922,((CEC-22-6112:0.00218,CEC-22-7173:0.00045):0.01692,(CEC-22-8441:0.01498,CEC-22-9875:0.01480):0.00308):0.00766):0.00327):0.00093,CEC-21-3436:0.01144):0.00299,CEC-21-4087:0.02438):0.00796):0.01137,(((CEC-20-2162:0.01349,(CEC-21-3695:0.00809,CEC-22-8875:0.00626):0.00667):0.00292,CEC-21-5169:0.01145):0.01916,(((CEC-22-7736:0.00198,CEC-22-7865:0.00440):0.00937,CEC-22-8994:0.01186):0.02104,(CEC-22-9177:0.00720,CEC-22-9181:0.00600):0.01120):0.00331):0.01409):0.00313):0.00074):0.00000):0.00037):0.00073,(((((((CEC-19-0126:0.00345,CEC-21-4699:0.00590):0.00036,CEC-20-1916:0.00156):0.00335,(CEC-21-3745:0.00184,CEC-22-9835:0.00463):0.00157):0.00075,((CEC-20-1371:0.00068,CEC-21-2699:0.00560):0.00121,(CEC-22-8505:0.01191,CEC-22-9074:0.00645):0.00349):0.00268):0.02711,((CEC-19-0250:0.01837,(CEC-19-0361:0.03166,CEC-22-8752:0.00662):0.00257):0.00722,(((((((((CEC-19-0928:0.00000,CEC-22-7004:0.00360):0.00294,((CEC-21-4163:0.00035,CEC-21-4164:0.00000):0.00323,(CEC-21-5467:0.00036,CEC-22-7792:0.00819):0.00127):0.00395):0.00112,CEC-22-9813:0.00839):0.00675,CEC-21-5417:0.01433):0.00065,(CEC-21-3982:0.00793,(CEC-22-7569:0.00763,CEC-22-8746:0.00309):0.00468):0.00467):0.00553,CEC-22-8799:0.02351):0.00559,(CEC-22-7871:0.00646,CEC-22-8748:0.01583):0.01217):0.00596,((CEC-21-2471:0.01214,CEC-21-3911:0.00778):0.00870,CEC-22-6688:0.01381):0.00322):0.00786,CEC-21-3576:0.02734):0.00199):0.00060):0.00340,(CEC-21-3173:0.03121,CEC-22-8755:0.02503):0.00855):0.00529,((((CEC-19-0400:0.00465,CEC-22-8598:0.00674):0.03998,((((CEC-19-0962:0.00328,CEC-22-9034:0.00480):0.00093,CEC-21-4063:0.00372):0.00031,CEC-22-6145:0.00259):0.00749,((CEC-20-1284:0.00000,CEC-20-1285:0.00200):0.00902,CEC-21-3717:0.00795):0.00099):0.01510):0.00763,(CEC-21-2814:0.05998,CEC-22-6845:0.04606):0.00514):0.00273,(((CEC-19-0645:0.02084,((CEC-20-2056:0.00585,CEC-21-3557:0.00554):0.00122,(CEC-21-3985:0.00983,CEC-21-4398:0.00873):0.00371):0.01218):0.00693,CEC-21-5126:0.01973):0.01065,((CEC-22-6122:0.00139,CEC-22-6162:0.00045):0.04219,CEC-22-6200:0.03956):0.00597):0.00274):0.00028):0.00117):0.00034,(((CEC-19-0848:0.00937,CEC-20-2296:0.01051):0.00110,CEC-21-4706:0.02311):0.00100,CEC-21-3784:0.00987):0.02746):0.00000,((((((((((CEC-19-0732:0.01708,CEC-21-2936:0.01669):0.00415,(CEC-21-3995:0.00933,CEC-22-7240:0.01009):0.01425):0.00405,((CEC-21-3945:0.00434,CEC-21-3946:0.00434):0.01243,CEC-21-4386:0.01245):0.01059):0.01141,CEC-20-1841:0.02896):0.00136,CEC-19-0942:0.01781):0.00053,CEC-21-4349:0.03545):0.00149,(CEC-21-3830:0.01628,CEC-21-4564:0.03006):0.01860):0.00335,((CEC-21-2362:0.02999,(CEC-21-2560:0.03256,(CEC-21-4259:0.01242,CEC-21-5592:0.00768):0.01196):0.00677):0.00504,CEC-22-7128:0.02296):0.00101):0.00175,(((CEC-19-0854:0.00218,CEC-22-7610:0.00109):0.00055,CEC-21-4236:0.00534):0.03051,CEC-21-3498:0.03649):0.00446):0.00349,((((CEC-20-1651:0.00505,(CEC-21-2686:0.00395,CEC-22-8464:0.00000):0.00704):0.00161,CEC-22-8990:0.01410):0.00938,(CEC-21-5191:0.00806,CEC-22-9171:0.01149):0.00674):0.01737,((CEC-21-3167:0.04035,((CEC-21-3531:0.00988,(CEC-21-3936:0.00647,CEC-22-8308:0.00583):0.00567):0.00330,CEC-21-5904:0.01838):0.01623):0.00233,(CEC-21-4995:0.02181,CEC-22-6130:0.03505):0.01374):0.00113):0.00077):0.00041):0.00042,((((CEC-19-0115:0.02410,CEC-22-6260:0.02502):0.00417,CEC-20-1051:0.01602):0.00282,(((((CEC-20-1078:0.00037,CEC-20-1079:0.00110):0.00375,CEC-20-2008:0.00218):0.00041,(CEC-22-6841:0.00218,CEC-22-8837:0.00000):0.00068):0.00039,(CEC-20-1162:0.00249,CEC-21-5585:0.00926):0.00044):0.01535,(CEC-21-5708:0.00178,CEC-21-5709:0.00000):0.01848):0.00646):0.01371,CEC-20-1111:0.05038):0.00338):0.00034,(((((((((CEC-19-0121:0.00378,CEC-19-0182:0.00385):0.00978,((CEC-20-1488:0.00000,CEC-21-2382:0.00108):0.00970,CEC-21-4518:0.00661):0.00817):0.01067,CEC-20-2270:0.02382):0.00545,((CEC-19-0915:0.00154,(((CEC-19-1012:0.00077,CEC-20-0912:0.00035):0.00645,CEC-22-8713:0.00481):0.00180,CEC-20-1952:0.00373):0.00207):0.01655,((CEC-20-1437:0.01225,CEC-22-9864:0.02571):0.00302,CEC-20-2070:0.00683):0.00931):0.00659):0.00637,CEC-22-8069:0.03184):0.00358,CEC-22-8751:0.04083):0.00249,(((((((((((((CEC-19-0231:0.00625,CEC-22-8021:0.01204):0.00000,(CEC-21-4574:0.01036,(CEC-22-7311:0.01061,CEC-22-9106:0.01384):0.00216):0.00125):0.00063,(CEC-21-5009:0.00000,CEC-21-5026:0.00145):0.01001):0.00682,CEC-22-7211:0.01372):0.00126,(CEC-20-0003:0.00418,CEC-22-7590:0.00996):0.00835):0.00234,CEC-22-8785:0.02077):0.00750,(((((((((CEC-19-0320:0.00000,CEC-21-2373:0.00167):0.00109,(CEC-19-0585:0.00144,CEC-21-2434:0.00402):0.00049):0.00068,CEC-21-3250:0.00240):0.00537,(CEC-20-1170:0.00282,CEC-22-8081:0.00790):0.00366):0.00091,((CEC-22-8168:0.00072,(CEC-22-8245:0.00036,CEC-22-8559:0.00203):0.00163):0.00994,CEC-22-9376:0.01725):0.00269):0.00455,CEC-21-5878:0.01255):0.00333,(CEC-21-5466:0.00405,(CEC-22-7320:0.00000,CEC-22-7498:0.00045):0.00318):0.00645):0.00907,(CEC-21-3543:0.00073,CEC-22-8798:0.00866):0.00932):0.00331,CEC-22-7648:0.00239):0.01934):0.00153,(CEC-20-1423:0.01357,(CEC-22-6637:0.00211,CEC-22-8665:0.01095):0.00233):0.01334):0.00151,(CEC-21-3883:0.02160,(CEC-22-7998:0.00689,CEC-22-8439:0.00564):0.02310):0.00720):0.00135,CEC-22-9175:0.02508):0.00760,(((CEC-20-1313:0.00567,(CEC-22-9018:0.00039,CEC-22-9401:0.00824):0.00089):0.00288,CEC-21-4631:0.02016):0.00909,(((CEC-21-3564:0.00324,(CEC-22-8040:0.00406,CEC-22-9314:0.00357):0.00253):0.00632,((CEC-21-4410:0.00731,CEC-22-6960:0.00681):0.00340,((CEC-21-4925:0.00485,CEC-22-7843:0.00240):0.00392,(CEC-21-4982:0.01130,CEC-22-8866:0.01145):0.00084):0.00069):0.00113):0.00833,(CEC-21-4701:0.01530,(CEC-22-7677:0.00572,CEC-22-8405:0.00764):0.00513):0.00649):0.00353):0.01115):0.01246,(((((CEC-19-0616:0.00456,(CEC-21-5575:0.00456,CEC-22-6702:0.00681):0.00205):0.00164,CEC-21-5376:0.00732):0.00546,CEC-22-8604:0.01944):0.00618,((((((CEC-20-1325:0.00368,CEC-21-3668:0.00537):0.00193,CEC-20-2231:0.00368):0.00262,CEC-22-7358:0.00329):0.00044,CEC-21-3559:0.00878):0.00836,((CEC-20-2170:0.01319,CEC-22-7159:0.01651):0.00155,(CEC-21-4079:0.00257,CEC-22-6762:0.00228):0.00920):0.00282):0.00050,CEC-21-4637:0.01233):0.00039):0.00119,CEC-22-6017:0.01484):0.02307):0.00402,CEC-22-8158:0.02781):0.00047):0.00060,((((((CEC-19-0699:0.00666,CEC-22-6617:0.00384):0.01088,(CEC-21-4392:0.01515,CEC-22-7613:0.01943):0.00126):0.01051,(CEC-22-6537:0.01358,(CEC-22-8429:0.01528,CEC-22-8971:0.00761):0.00270):0.01786):0.00124,(((((CEC-20-1412:0.01691,(((CEC-20-1709:0.00569,(((CEC-20-1901:0.00247,CEC-21-5329:0.00108):0.00041,CEC-22-7087:0.00000):0.00439,CEC-22-7321:0.00135):0.00076):0.00048,CEC-22-6458:0.00222):0.00037,CEC-21-4323:0.00184):0.01205):0.00217,CEC-22-8254:0.01733):0.00455,CEC-21-3146:0.02630):0.01297,CEC-22-9700:0.02810):0.00277,CEC-21-3824:0.02679):0.00004):0.00171,((CEC-21-5215:0.00076,CEC-21-5842:0.00000):0.02221,(CEC-22-7086:0.00000,CEC-22-7127:0.00257):0.02519):0.01390):0.00840,((CEC-21-3438:0.02313,CEC-22-6094:0.01571):0.00147,CEC-22-6985:0.03031):0.01389):0.00146):0.00074,((CEC-21-2447:0.00707,CEC-21-2449:0.00021):0.03592,CEC-21-4320:0.02801):0.00265):0.00010):0.00038,(((((((CEC-19-0030:0.00046,((CEC-20-1486:0.00106,(CEC-21-3136:0.00107,CEC-22-9705:0.00541):0.00000):0.00410,CEC-22-7827:0.00484):0.00043):0.00078,CEC-21-4180:0.00424):0.00217,CEC-20-1768:0.01082):0.01099,CEC-21-2988:0.00707):0.00266,CEC-21-3177:0.00000):0.00074,CEC-21-2989:0.00146):0.03839,((CEC-22-6909:0.02021,CEC-22-8964:0.01835):0.01365,CEC-22-9277:0.04100):0.00766):0.00324):0.00000,(((((((((CEC-19-0125:0.01715,CEC-22-9055:0.00789):0.02521,((CEC-19-0464:0.01615,CEC-21-4499:0.02902):0.00101,((((CEC-19-0894:0.00246,CEC-20-1929:0.00145):0.00367,CEC-22-7183:0.00608):0.00044,CEC-21-4747:0.00271):0.00627,(CEC-20-1575:0.00870,((CEC-21-2489:0.00448,CEC-22-6602:0.00299):0.00076,CEC-22-6603:0.00288):0.00481):0.00533):0.00718):0.00264):0.00118,((CEC-19-1022:0.00292,CEC-20-1271:0.00084):0.01598,(CEC-20-1659:0.00996,CEC-21-2629:0.01745):0.00758):0.00499):0.00050,((((CEC-20-1035:0.00994,(CEC-21-2767:0.00319,CEC-22-7216:0.00588):0.00451):0.00911,(CEC-20-2077:0.00600,((CEC-21-3851:0.00329,CEC-22-6534:0.00295):0.00070,CEC-21-4028:0.00583):0.00000):0.01094):0.00170,((CEC-20-1276:0.00203,CEC-21-5072:0.00134):0.00652,((CEC-21-3901:0.00253,(CEC-21-4159:0.00000,(CEC-22-7966:0.00000,CEC-22-7997:0.00000):0.00295):0.00445):0.00285,CEC-22-9256:0.00120):0.00222):0.00614):0.00232,CEC-22-7379:0.01552):0.00430):0.00090,((CEC-20-2029:0.02171,CEC-22-9808:0.01800):0.00966,CEC-21-5664:0.02512):0.00087):0.00238,CEC-22-6927:0.03717):0.00328,CEC-21-4484:0.02799):0.00267,CEC-19-0434:0.03690):0.01027,((((((CEC-19-0249:0.00461,CEC-21-2668:0.00434):0.01161,CEC-22-9023:0.02809):0.01051,((CEC-19-0338:0.01845,(CEC-22-8965:0.02254,CEC-22-8995:0.01547):0.00462):0.02201,((CEC-21-4498:0.01113,CEC-22-7506:0.00856):0.00946,CEC-22-8693:0.01478):0.01709):0.00328):0.00047,((CEC-21-3465:0.01635,CEC-21-5469:0.02504):0.00959,CEC-22-6922:0.03936):0.00314):0.00175,(((((CEC-19-0404:0.00487,(CEC-21-2574:0.00253,CEC-21-2655:0.00106):0.00951):0.00344,(CEC-19-0810:0.00771,CEC-21-4080:0.01809):0.00215):0.00632,((((CEC-19-0712:0.00282,CEC-22-7659:0.00343):0.00466,CEC-22-6863:0.00778):0.02067,CEC-22-8281:0.01271):0.00178,((CEC-20-1850:0.00578,CEC-22-9572:0.00552):0.00731,CEC-22-7583:0.01639):0.00110):0.00129):0.00648,((CEC-20-1522:0.01319,CEC-20-1837:0.01272):0.00041,CEC-22-6384:0.03215):0.00044):0.02148,(CEC-20-1095:0.03911,CEC-22-8372:0.02104):0.00579):0.00082):0.00148,((CEC-21-3522:0.03388,CEC-22-7550:0.03632):0.00161,CEC-22-7050:0.02753):0.00959):0.00068):0.00234):0.00044):0.00000,(CEC-21-2916:0.01639,(CEC-22-6350:0.01171,CEC-22-9626:0.00624):0.01282):0.02707):0.00086,(CEC-20-0988:0.03872,((CEC-20-1255:0.00362,CEC-22-5959:0.01044):0.00126,(CEC-21-4760:0.01902,((CEC-22-6745:0.00036,CEC-22-6749:0.00430):0.00395,CEC-22-9874:0.00274):0.00673):0.00865):0.01110):0.01606):0.00000,(((((CEC-19-0137:0.00766,(CEC-20-1128:0.00036,((CEC-20-2088:0.00101,CEC-22-5950:0.00118):0.00037,CEC-22-9646:0.00362):0.00040):0.00469):0.00120,CEC-22-9149:0.00422):0.00109,CEC-20-1243:0.00330):0.02061,(((((CEC-19-0377:0.01514,(CEC-20-2011:0.01015,CEC-21-5276:0.01494):0.00323):0.00521,CEC-20-1119:0.01165):0.00184,(CEC-21-5194:0.00255,CEC-22-7456:0.00455):0.01917):0.00190,((CEC-21-3744:0.00236,CEC-22-6594:0.00000):0.00202,CEC-21-4427:0.00141):0.02886):0.00267,((((CEC-20-1144:0.00773,CEC-20-1267:0.00425):0.01327,(((CEC-20-2275:0.01186,(CEC-21-2808:0.00131,CEC-22-5991:0.00591):0.00189):0.00139,CEC-21-4907:0.01638):0.00380,(((CEC-21-2628:0.00000,CEC-21-4676:0.00216):0.00039,CEC-21-3341:0.00371):0.00197,CEC-22-8833:0.00194):0.00256):0.00329):0.00765,CEC-22-8962:0.01819):0.00272,CEC-21-5239:0.02051):0.01299):0.00223):0.01204,(CEC-19-0670:0.03101,(CEC-21-2432:0.00544,CEC-21-3642:0.01415):0.01343):0.00922):0.00260):0.00038,((((((CEC-19-0038:0.00992,CEC-20-2003:0.01145):0.02177,(((((CEC-21-2942:0.00690,CEC-21-4121:0.01007):0.00805,CEC-22-6815:0.01253):0.01561,(CEC-22-7200:0.01050,(CEC-22-9159:0.00230,CEC-22-9304:0.01121):0.00653):0.02249):0.00666,CEC-21-4118:0.03499):0.00543,CEC-22-7913:0.03976):0.00332):0.00451,(CEC-21-4215:0.02713,CEC-22-7117:0.03067):0.01672):0.00072,CEC-22-7418:0.03453):0.00125,(CEC-21-5236:0.02448,CEC-22-8259:0.02320):0.01907):0.00146,(((((((((((((CEC-19-0203:0.00478,(CEC-20-2174:0.00656,CEC-22-9610:0.00357):0.00177):0.00117,(CEC-21-3948:0.00071,CEC-21-4664:0.00000):0.00568):0.00091,CEC-21-5667:0.01290):0.00064,(CEC-22-7381:0.01362,CEC-22-7386:0.00460):0.00572):0.00173,(CEC-22-9254:0.00171,CEC-22-9306:0.00100):0.03097):0.00082,CEC-21-2919:0.01125):0.00072,(((((((((CEC-19-0466:0.00255,CEC-20-1199:0.00307):0.00032,(CEC-21-2370:0.00391,CEC-22-7787:0.00220):0.00595):0.00063,CEC-19-0820:0.00223):0.00000,CEC-20-1318:0.00252):0.00108,CEC-21-5848:0.00813):0.00000,CEC-19-1039:0.00369):0.00044,(CEC-20-1388:0.00486,CEC-22-8944:0.00338):0.00030):0.00245,CEC-20-1268:0.00730):0.00000,((CEC-19-0479:0.00034,(CEC-22-6772:0.00000,CEC-22-6843:0.00179):0.01238):0.00269,CEC-20-2065:0.00539):0.00238):0.00109):0.00036,(((CEC-19-0541:0.00411,CEC-19-1016:0.00131):0.00120,(CEC-21-2667:0.00070,CEC-22-6868:0.00375):0.00320):0.00485,(CEC-19-0807:0.00280,CEC-22-9477:0.00697):0.00067):0.00135):0.00044,(CEC-19-1035:0.00451,CEC-21-5787:0.00259):0.00111):0.01311,CEC-22-9639:0.02033):0.00445,CEC-20-1366:0.02266):0.00719,(((((CEC-20-1277:0.00313,CEC-21-4787:0.00000):0.00128,CEC-22-6941:0.00318):0.00067,CEC-20-1376:0.00276):0.00249,((((((CEC-20-1848:0.00071,CEC-22-6838:0.00249):0.00000,CEC-21-3240:0.00000):0.00000,CEC-21-3126:0.00000):0.00032,CEC-22-8075:0.00111):0.00756,((CEC-21-5727:0.00035,(CEC-22-6193:0.00249,CEC-22-6244:0.00178):0.00071):0.00213,(CEC-22-6051:0.00071,(CEC-22-6438:0.00253,CEC-22-8236:0.00287):0.00034):0.00106):0.00352):0.00103,CEC-22-6432:0.00235):0.00054):0.00298,((CEC-20-2059:0.00416,CEC-22-7299:0.00386):0.00256,CEC-21-4157:0.00622):0.00178):0.01505):0.02819,(((CEC-19-0580:0.00514,(CEC-21-4695:0.00184,CEC-21-4723:0.00039):0.01428):0.00386,(CEC-20-1269:0.01065,CEC-22-7052:0.01423):0.00424):0.01469,CEC-22-9490:0.04006):0.00854):0.00111):0.00042):0.00037,(((CEC-19-0396:0.03096,((CEC-19-0737:0.01266,(((CEC-20-1547:0.01491,(((CEC-21-2997:0.00124,CEC-22-6199:0.00437):0.00587,CEC-21-3371:0.00771):0.00299,CEC-21-3721:0.01439):0.00181):0.00446,(CEC-21-4744:0.01921,CEC-22-7341:0.02149):0.00163):0.00071,(CEC-21-2539:0.00986,(CEC-22-5949:0.00582,CEC-22-7777:0.00811):0.00751):0.00205):0.00053):0.00475,(CEC-21-3917:0.01696,CEC-22-6829:0.01363):0.00573):0.02063):0.00218,(CEC-21-5123:0.00002,CEC-21-5128:0.00106):0.05018):0.00066,(((CEC-19-0551:0.02386,(CEC-20-2197:0.00136,CEC-20-2202:0.00803):0.00500):0.01470,(CEC-21-2415:0.00119,CEC-22-6385:0.00104):0.02201):0.02035,((((((((((((((CEC-19-0559:0.00144,CEC-21-2316:0.00072):0.00000,((CEC-20-1307:0.00185,CEC-21-5502:0.00580):0.00038,((CEC-21-3066:0.00291,CEC-21-4534:0.00074):0.00034,(CEC-21-3663:0.00000,CEC-21-3794:0.00072):0.00000):0.00108):0.00000):0.00000,(CEC-19-0833:0.00109,CEC-19-0930:0.00180):0.00144):0.00011,((((CEC-21-3828:0.00000,CEC-21-3838:0.00000):0.00200,CEC-22-6719:0.00037):0.00160,CEC-22-6585:0.00330):0.00036,CEC-22-9694:0.00512):0.00035):0.00062,CEC-21-3608:0.00930):0.00036,CEC-21-3693:0.00110):0.00000,CEC-20-2112:0.00072):0.00037,CEC-22-6059:0.00508):0.00441,CEC-22-6640:0.00881):0.00313,CEC-21-2448:0.00050):0.00404,CEC-22-9016:0.01047):0.02880,(((((((((CEC-19-0728:0.00650,CEC-21-2568:0.00777):0.01191,((CEC-21-3836:0.00066,CEC-21-3837:0.00284):0.00851,CEC-22-9338:0.01310):0.00071):0.00073,CEC-21-3214:0.00545):0.00015,CEC-20-2028:0.02082):0.00081,((((CEC-20-1599:0.00301,((((CEC-21-3926:0.00244,CEC-21-4223:0.00491):0.00107,CEC-22-7487:0.00092):0.00058,(CEC-21-5874:0.00296,(CEC-22-6288:0.00292,CEC-22-9785:0.00000):0.00279):0.00189):0.00037,CEC-21-5121:0.00080):0.00212):0.00571,CEC-20-2235:0.00306):0.00147,(CEC-22-9010:0.00717,CEC-22-9557:0.00563):0.00449):0.00501,((CEC-20-2026:0.00511,CEC-21-2354:0.00000):0.00082,CEC-21-2687:0.00600):0.00370):0.00035):0.00000,CEC-19-1000:0.00998):0.01348,(CEC-22-7585:0.00474,CEC-22-9117:0.00989):0.01297):0.00151,CEC-20-1506:0.03307):0.00137,((((((CEC-20-1461:0.00038,CEC-21-5055:0.00180):0.00679,(CEC-20-1870:0.01066,((CEC-21-2846:0.00329,CEC-22-8597:0.00210):0.00034,(CEC-21-5439:0.00187,CEC-22-8697:0.00255):0.00154):0.00478):0.00119):0.00135,CEC-20-1893:0.00958):0.00252,CEC-21-2943:0.01119):0.00269,CEC-22-9630:0.00383):0.00111,CEC-21-3562:0.01064):0.02344):0.00081):0.00200,((((CEC-20-1025:0.00592,(CEC-21-3868:0.00323,(CEC-21-4319:0.00000,CEC-21-5830:0.00229):0.00058):0.01306):0.00055,((CEC-21-2913:0.01208,(CEC-21-3458:0.01156,CEC-21-3929:0.01060):0.00218):0.00039,(CEC-22-7367:0.00268,CEC-22-7504:0.01240):0.00141):0.00066):0.00146,(CEC-20-1105:0.00696,CEC-22-6810:0.01785):0.00143):0.00944,(CEC-20-2080:0.01683,((CEC-21-3160:0.00807,CEC-22-6605:0.00444):0.00074,(CEC-21-5373:0.00429,CEC-22-8585:0.01109):0.00181):0.00757):0.00378):0.01872):0.00290,(((CEC-19-0989:0.00386,(CEC-21-3617:0.00361,CEC-22-5947:0.00457):0.00244):0.00112,CEC-21-4194:0.00000):0.03148,CEC-20-1438:0.02533):0.00779):0.00320):0.00084):0.00081):0.00070,CEC-22-6768:0.04769):0.00171,(((((((CEC-19-0068:0.01295,CEC-21-5901:0.04575):0.00330,(CEC-21-5016:0.01598,(CEC-22-8825:0.01384,CEC-22-8893:0.02354):0.00415):0.00789):0.00798,CEC-21-5234:0.03528):0.00104,(((CEC-19-0563:0.00958,CEC-22-9681:0.01783):0.00340,(CEC-21-3150:0.00031,CEC-22-9647:0.00996):0.01331):0.02085,((((((CEC-19-0897:0.00230,CEC-20-1233:0.00026):0.00945,CEC-21-4625:0.00749):0.00887,(CEC-19-1003:0.00195,CEC-22-6501:0.00917):0.00076):0.00191,(CEC-20-2269:0.00421,CEC-21-2950:0.00517):0.01562):0.00366,CEC-22-9845:0.01203):0.01098,CEC-21-5195:0.01764):0.01020):0.00443):0.00031,((((((CEC-19-0943:0.00709,((CEC-21-5363:0.00764,CEC-22-7167:0.01376):0.00105,CEC-21-5525:0.01494):0.00158):0.00293,(CEC-22-7499:0.00534,CEC-22-9273:0.00815):0.01163):0.00330,(CEC-21-4335:0.01044,CEC-22-6169:0.01249):0.00500):0.00162,CEC-22-8198:0.02460):0.00159,(CEC-21-4423:0.00692,CEC-21-4448:0.01199):0.00168):0.02293,(CEC-20-1825:0.02896,CEC-22-7155:0.03821):0.00654):0.00145):0.00208,CEC-20-2111:0.03858):0.00321,((CEC-21-5761:0.02354,CEC-22-8731:0.01380):0.01689,CEC-22-7958:0.04951):0.00325):0.00040):0.00102,((CEC-19-0667:0.00000,CEC-19-0668:0.00186):0.04879,(CEC-19-0690:0.03120,(CEC-21-4798:0.00462,(CEC-22-7858:0.00257,(CEC-22-8107:0.00000,CEC-22-8111:0.00000):0.00282):0.00365):0.03039):0.00225):0.00025):0.00056,((((((((((((((((((((((((CEC-19-0004:0.01713,((CEC-21-4298:0.01379,(CEC-22-6262:0.00042,CEC-22-9370:0.00763):0.00142):0.00693,CEC-22-8203:0.03277):0.01443):0.00415,((CEC-21-4519:0.00240,CEC-22-8818:0.00484):0.01651,CEC-22-7831:0.01630):0.00727):0.00070,(((CEC-20-1833:0.00068,CEC-20-1836:0.00276):0.01799,CEC-20-1909:0.01331):0.00144,(CEC-21-2778:0.00993,(CEC-21-5859:0.01111,(CEC-22-7540:0.00721,CEC-22-7541:0.00467):0.01380):0.00295):0.00159):0.00257):0.00146,(((CEC-19-0371:0.00469,CEC-22-7517:0.00582):0.00039,(CEC-22-6504:0.00012,CEC-22-6505:0.00443):0.00811):0.00115,(CEC-21-3579:0.00142,CEC-22-7317:0.00342):0.00927):0.01376):0.00272,((CEC-19-0136:0.00443,CEC-22-8052:0.00071):0.00915,CEC-20-1944:0.00361):0.01302):0.00160,(CEC-21-4930:0.00611,CEC-22-9355:0.01457):0.01589):0.00041,(((CEC-19-0106:0.01910,((((CEC-19-0301:0.00528,(CEC-20-1629:0.00151,CEC-22-9121:0.00745):0.00011):0.00327,(CEC-19-0768:0.00975,CEC-21-4000:0.00360):0.00121):0.00161,CEC-22-9479:0.01176):0.00338,((((((((((CEC-19-0409:0.00426,CEC-22-8437:0.00549):0.00222,CEC-22-9330:0.00608):0.00062,CEC-22-7774:0.00152):0.00051,CEC-22-7622:0.00304):0.00742,CEC-22-7120:0.01298):0.00117,CEC-22-9129:0.00559):0.00219,((CEC-21-3703:0.00186,CEC-21-4350:0.00331):0.00047,(CEC-22-9115:0.00485,CEC-22-9729:0.00272):0.00984):0.00128):0.00244,((((CEC-19-1023:0.00039,(CEC-21-3001:0.00247,CEC-21-3148:0.00074):0.00071):0.00054,CEC-22-7626:0.00416):0.00980,(CEC-20-1791:0.00508,CEC-20-1877:0.00000):0.00474):0.00172,(((CEC-21-2991:0.00107,(CEC-21-3573:0.00386,CEC-22-8806:0.00072):0.00047):0.00038,CEC-22-8609:0.01075):0.00075,CEC-22-6726:0.00431):0.00219):0.00070):0.00112,(CEC-22-6993:0.01002,CEC-22-7957:0.00249):0.00902):0.00188,CEC-22-9291:0.00724):0.00327):0.00343):0.00381,CEC-21-2585:0.02790):0.00073,CEC-20-1505:0.00992):0.00179):0.00285,((((CEC-19-0628:0.00071,CEC-21-5300:0.00426):0.00063,((CEC-19-0801:0.00072,((CEC-19-0825:0.00000,CEC-19-0881:0.00000):0.00328,(CEC-20-1188:0.00000,CEC-20-1549:0.00138):0.00187):0.00171):0.00044,((CEC-22-6925:0.00036,CEC-22-9881:0.00036):0.00891,CEC-22-7552:0.00192):0.00078):0.00042):0.00351,(CEC-22-8980:0.00347,CEC-22-9488:0.00858):0.00487):0.01115,CEC-21-5566:0.01245):0.00510):0.00138,(((((((CEC-19-0392:0.00508,CEC-19-0408:0.00000):0.00125,CEC-21-5429:0.00788):0.00000,((CEC-20-2166:0.00273,(((CEC-22-7464:0.00301,CEC-22-8801:0.00285):0.00062,CEC-22-8898:0.00191):0.00283,CEC-22-8170:0.00160):0.00045):0.00136,CEC-21-2573:0.00407):0.00266):0.00058,CEC-20-1205:0.00922):0.00207,CEC-22-7838:0.00162):0.00634,(CEC-22-7045:0.01444,CEC-22-8727:0.00666):0.00281):0.01152,((((CEC-20-2266:0.00607,((CEC-22-5997:0.00000,CEC-22-5998:0.00036):0.00374,(CEC-22-7048:0.00593,CEC-22-9109:0.00939):0.00605):0.00386):0.00349,CEC-21-2977:0.00776):0.00856,CEC-22-7810:0.02371):0.00204,(CEC-21-2966:0.01765,CEC-21-3376:0.01134):0.00778):0.00358):0.00160):0.00038,((((((((CEC-19-0093:0.00285,CEC-19-0107:0.00124):0.00941,((CEC-19-0326:0.00041,CEC-19-0327:0.00238):0.00243,CEC-19-0640:0.00262):0.00517):0.00043,(CEC-21-3621:0.00353,CEC-22-6387:0.00331):0.01914):0.00161,((CEC-20-1675:0.00000,((CEC-21-4301:0.00071,CEC-22-6398:0.00000):0.00368,CEC-22-9677:0.00890):0.00169):0.00000,CEC-21-5100:0.00994):0.00223):0.00184,CEC-20-1741:0.00999):0.00144,((((CEC-19-0196:0.00743,CEC-21-4244:0.00441):0.00370,((CEC-19-0533:0.00973,CEC-21-5789:0.00859):0.00065,CEC-21-2845:0.01286):0.00801):0.00184,((CEC-22-6039:0.01350,CEC-22-8870:0.00861):0.00110,CEC-22-7466:0.00770):0.00371):0.00036,CEC-20-1133:0.01283):0.00000):0.00845,(((CEC-21-2554:0.01180,CEC-21-2890:0.00715):0.00249,CEC-22-9651:0.01189):0.00296,CEC-21-2652:0.01048):0.01249):0.00147,((((((((CEC-19-0430:0.00000,((CEC-20-1327:0.00000,CEC-21-2996:0.00000):0.00000,(CEC-20-1396:0.00035,CEC-20-1459:0.00000):0.00000):0.00650):0.00291,CEC-22-7985:0.00694):0.00186,CEC-21-4188:0.00250):0.00267,CEC-21-3958:0.00755):0.00507,CEC-22-8822:0.02318):0.00742,((CEC-20-1465:0.00261,CEC-22-7933:0.01889):0.00127,(CEC-20-1637:0.00385,CEC-20-1639:0.00036):0.00299):0.00565):0.00074,CEC-21-4569:0.01638):0.00098,(CEC-21-3890:0.00535,(CEC-22-6281:0.00199,CEC-22-9344:0.00911):0.00297):0.01829):0.00254):0.00074):0.00000,CEC-22-7123:0.03818):0.00111,((((((((((((CEC-19-0043:0.00677,((CEC-21-3304:0.00303,CEC-22-6379:0.00083):0.01021,(CEC-21-4345:0.00123,((CEC-21-4601:0.00037,CEC-22-7421:0.00358):0.00049,CEC-22-7866:0.00528):0.00092):0.00173):0.00082):0.00215,(CEC-22-7559:0.00275,CEC-22-7896:0.00376):0.00000):0.00660,(((((((CEC-20-1349:0.00035,CEC-22-9534:0.00747):0.00305,CEC-21-2744:0.00183):0.00061,CEC-22-6731:0.00085):0.00374,((CEC-20-1493:0.00036,(CEC-22-6001:0.00180,CEC-22-9012:0.00655):0.00071):0.00488,(CEC-20-1597:0.00239,CEC-21-5631:0.00110):0.00077):0.00191):0.00587,(((((CEC-20-1698:0.00418,(CEC-21-4788:0.00457,(CEC-21-5268:0.00114,CEC-22-6995:0.00000):0.00517):0.00034):0.00000,CEC-21-2331:0.00073):0.00272,CEC-22-6257:0.02350):0.00325,CEC-22-6628:0.00963):0.00163,CEC-22-9105:0.01822):0.00049):0.00080,CEC-21-3222:0.01499):0.00048,CEC-22-8957:0.01187):0.00226):0.00641,(((CEC-20-2224:0.01291,CEC-21-5628:0.01109):0.00236,((((CEC-21-3519:0.00231,CEC-22-9183:0.00647):0.00074,(CEC-22-6574:0.00075,(CEC-22-7554:0.00000,CEC-22-8829:0.00077):0.00412):0.00038):0.00368,CEC-22-9731:0.00805):0.00940,((CEC-21-4066:0.00517,CEC-21-5629:0.00000):0.00014,CEC-22-6738:0.01001):0.00485):0.00303):0.00242,(CEC-22-7711:0.00635,CEC-22-8027:0.01154):0.00920):0.00159):0.00000,((CEC-21-2519:0.00602,CEC-22-9415:0.01061):0.00103,(CEC-21-4218:0.00000,(CEC-21-4361:0.00325,CEC-22-7338:0.00253):0.00128):0.00347):0.01224):0.00068,((CEC-21-3204:0.00669,CEC-21-4888:0.00803):0.00843,(((CEC-21-3652:0.01252,((CEC-21-3908:0.00000,CEC-21-4101:0.00080):0.00631,CEC-22-6175:0.00177):0.00534):0.00102,CEC-22-8289:0.02178):0.00291,CEC-21-5157:0.01883):0.00428):0.00225):0.00000,((((((((((CEC-19-0238:0.00715,CEC-22-7055:0.00997):0.00020,(CEC-19-0567:0.00361,CEC-21-3295:0.00000):0.00622):0.00950,((CEC-21-2407:0.00736,CEC-21-2946:0.00279):0.01711,CEC-21-5668:0.01934):0.00053):0.00137,((CEC-19-0823:0.01064,(CEC-21-4149:0.00975,CEC-21-4150:0.00000):0.00298):0.01116,CEC-20-1024:0.00404):0.00265):0.00198,((CEC-21-2403:0.00288,CEC-21-2405:0.00024):0.01630,CEC-21-5621:0.03015):0.00204):0.00000,(((CEC-19-0679:0.01922,CEC-20-2309:0.02511):0.00217,(CEC-20-1214:0.00355,CEC-21-2318:0.01392):0.00585):0.00276,CEC-21-4120:0.02183):0.00119):0.00042,((((((CEC-20-1180:0.00851,((CEC-21-2925:0.00906,CEC-22-9738:0.01349):0.00184,CEC-21-4131:0.00699):0.00259):0.00241,(CEC-22-9464:0.01532,CEC-22-9837:0.00158):0.00652):0.00731,CEC-22-6163:0.01263):0.00097,CEC-21-5823:0.01652):0.00037,(CEC-21-3515:0.00461,CEC-21-4168:0.01131):0.00347):0.00039,CEC-22-9204:0.01679):0.00036):0.00046,((((CEC-19-0328:0.01693,CEC-22-8423:0.01336):0.00651,((((CEC-19-0751:0.00000,CEC-20-1501:0.00146):0.00040,CEC-20-1502:0.00688):0.00815,CEC-19-0910:0.00912):0.00693,((CEC-22-7349:0.00000,CEC-22-9528:0.00036):0.00027,CEC-22-9531:0.00188):0.01712):0.00571):0.00096,(CEC-19-0528:0.00660,(CEC-21-2738:0.00196,CEC-22-6703:0.00134):0.00828):0.00613):0.00145,((((CEC-19-0808:0.00605,CEC-22-6226:0.00339):0.00202,CEC-21-2709:0.00353):0.00455,CEC-21-2802:0.01618):0.01170,CEC-21-3742:0.03109):0.00386):0.00063):0.00036,(CEC-21-2878:0.00980,CEC-21-4344:0.00880):0.00460):0.00000,CEC-22-8456:0.02543):0.00145):0.00073,((((CEC-19-0642:0.00453,CEC-21-3770:0.00554):0.00461,CEC-20-1385:0.00476):0.01073,(((CEC-20-1554:0.00666,CEC-21-3248:0.00970):0.00206,((CEC-21-3660:0.00042,CEC-22-7224:0.01159):0.00214,CEC-21-4614:0.00461):0.00706):0.00694,CEC-22-6166:0.01294):0.00089):0.00193,((((((((CEC-21-3394:0.00036,CEC-22-7927:0.00543):0.00152,CEC-22-8641:0.00037):0.00000,CEC-21-4181:0.00293):0.00036,(CEC-21-5837:0.00108,(CEC-22-8095:0.00136,CEC-22-8096:0.00109):0.00045):0.00000):0.00129,(CEC-21-5595:0.00340,CEC-21-5689:0.00079):0.00334):0.00493,CEC-21-5606:0.02757):0.00107,CEC-21-4667:0.01842):0.00222,CEC-22-9617:0.00955):0.00099):0.00017):0.00073,CEC-19-0742:0.02271):0.00037,((((((CEC-20-1204:0.01718,CEC-22-9160:0.00857):0.00212,((CEC-20-1495:0.00073,CEC-22-9081:0.00000):0.00122,(CEC-21-4282:0.00556,CEC-21-4655:0.00359):0.00253):0.00071):0.00889,CEC-21-4172:0.01026):0.00104,CEC-21-3641:0.01368):0.00423,CEC-21-2692:0.00577):0.00267,CEC-21-3882:0.00696):0.00173):0.00071,CEC-22-9566:0.00148):0.00041,(CEC-21-2476:0.01221,CEC-21-4780:0.02646):0.00366):0.00330):0.00142,((((((((((((((((CEC-19-0169:0.00000,CEC-19-0933:0.00000):0.00215,(((CEC-19-0941:0.00667,CEC-21-4206:0.00366):0.00179,(CEC-21-2690:0.00752,(CEC-21-5146:0.00612,CEC-22-9841:0.00737):0.00219):0.00067):0.00053,CEC-21-3938:0.00353):0.00086):0.00519,CEC-20-1262:0.00750):0.00072,CEC-19-0358:0.00701):0.00064,(((CEC-19-0471:0.00000,CEC-20-0006:0.00036):0.00441,CEC-20-1114:0.00183):0.00824,((CEC-21-2379:0.00686,CEC-22-6548:0.00238):0.00246,(CEC-21-2707:0.01048,CEC-22-7099:0.00640):0.00327):0.00230):0.00018):0.00036,((CEC-21-2321:0.00032,CEC-21-3597:0.00271):0.00161,CEC-21-2387:0.00194):0.00768):0.00000,(CEC-19-0976:0.00745,CEC-21-3246:0.00787):0.00163):0.00257,((((CEC-19-0855:0.00820,CEC-21-4769:0.00256):0.00326,(CEC-21-3974:0.00725,CEC-21-3986:0.00462):0.02371):0.00000,(((CEC-21-2315:0.00285,CEC-22-9266:0.00600):0.01799,CEC-22-6207:0.01096):0.00059,CEC-22-8625:0.01413):0.00040):0.00098,((((CEC-21-2813:0.00307,(CEC-22-8449:0.00438,(CEC-22-8472:0.00156,CEC-22-9460:0.00593):0.00150):0.00566):0.00041,CEC-21-3758:0.00431):0.00658,CEC-21-3257:0.01525):0.00236,CEC-22-6864:0.01362):0.00147):0.00000):0.00037,CEC-22-8725:0.01423):0.00029,((CEC-21-5309:0.01376,CEC-21-5409:0.00690):0.00174,CEC-22-9759:0.01659):0.00038):0.00399,CEC-22-7516:0.02435):0.00169,CEC-21-4979:0.01325):0.00099,CEC-21-5680:0.02629):0.00044,(((CEC-19-0329:0.00370,(CEC-19-1040:0.01486,((CEC-21-3000:0.00115,(CEC-21-3302:0.00036,(CEC-21-5296:0.00545,CEC-22-8844:0.00285):0.00106):0.00000):0.01186,CEC-22-9462:0.01218):0.00105):0.00058):0.00137,(CEC-20-0953:0.02546,(((CEC-21-2450:0.00036,(CEC-22-6104:0.00406,CEC-22-7220:0.00036):0.00044):0.00280,((((CEC-21-3068:0.00069,((CEC-22-7889:0.00000,CEC-22-7926:0.00099):0.00252,CEC-22-8637:0.00182):0.00079):0.00036,CEC-22-7522:0.00038):0.00267,CEC-21-4682:0.00689):0.00000,CEC-21-4212:0.00036):0.00035):0.00063,CEC-21-4002:0.00392):0.00502):0.00259):0.00625,((CEC-20-1596:0.00789,(CEC-22-8207:0.00233,CEC-22-9158:0.00185):0.00924):0.00131,(CEC-21-3344:0.01236,CEC-21-3687:0.00456):0.00349):0.00624):0.00113):0.00231,(((CEC-21-5732:0.00142,CEC-22-6206:0.00036):0.00035,CEC-22-6629:0.00036):0.00055,CEC-22-7424:0.00019):0.03239):0.00134,(CEC-19-0323:0.01760,((((((((((CEC-19-0722:0.00035,CEC-21-4034:0.00379):0.00719,(((CEC-20-1365:0.00000,CEC-21-5482:0.00657):0.00279,(CEC-21-4340:0.00036,CEC-21-4435:0.00000):0.00431):0.00043,CEC-22-7845:0.00103):0.00282):0.00524,(((CEC-21-4290:0.00000,CEC-22-8080:0.00036):0.00685,CEC-22-8470:0.00837):0.00371,CEC-22-7880:0.00411):0.00436):0.00030,(((CEC-20-0942:0.00024,(CEC-22-7255:0.00068,CEC-22-7257:0.00442):0.00137):0.00547,CEC-22-9764:0.00703):0.00198,(CEC-22-9732:0.00000,CEC-22-9735:0.00114):0.01900):0.00589):0.00051,(((((CEC-20-1022:0.00857,CEC-21-4612:0.00474):0.00265,((((CEC-20-1974:0.00000,CEC-20-1985:0.00148):0.00707,(((CEC-21-3790:0.00447,CEC-21-4756:0.00744):0.00124,(CEC-21-3981:0.00648,CEC-22-9271:0.00362):0.00083):0.00149,(CEC-21-4406:0.00396,CEC-22-7512:0.00214):0.00473):0.00000):0.00034,CEC-21-2670:0.00215):0.00027,CEC-22-8435:0.01005):0.00052):0.00051,CEC-20-1451:0.00552):0.00254,(CEC-21-5004:0.00116,CEC-21-5025:0.00025):0.00887):0.00268,(((CEC-20-1537:0.00385,(CEC-21-5253:0.00073,(CEC-22-7518:0.00357,CEC-22-7519:0.00506):0.00291):0.00050):0.00090,CEC-22-8044:0.01017):0.00534,(CEC-21-4287:0.01233,CEC-22-7740:0.00991):0.00091):0.00025):0.00080):0.00126,(CEC-21-4297:0.00168,CEC-21-4797:0.01110):0.00495):0.00498,CEC-22-6480:0.00350):0.00196,(((((CEC-20-0989:0.01521,CEC-20-2089:0.01133):0.00426,(CEC-21-5473:0.00113,CEC-22-9075:0.00382):0.01422):0.00122,(CEC-20-1615:0.02898,CEC-22-7632_2:0.01332):0.00591):0.00467,CEC-22-9395:0.02539):0.00094,(CEC-20-2123:0.02361,CEC-22-7174:0.02202):0.00204):0.00058):0.00044,((CEC-20-1097:0.01511,CEC-21-4249:0.01585):0.01054,(((CEC-21-3287:0.00000,CEC-22-7809:0.00179):0.00143,CEC-21-4597:0.00071):0.00078,CEC-22-6647:0.00070):0.01091):0.00078):0.00273,(CEC-21-4285:0.00734,CEC-22-7566:0.00415):0.00544):0.00158):0.00315):0.00073):0.00146,(((((((CEC-19-0271:0.00272,CEC-19-0985:0.00083):0.00247,CEC-22-9498:0.00690):0.00479,CEC-20-1196:0.00656):0.00500,((CEC-19-0612:0.00125,(CEC-21-3103:0.00422,CEC-21-5747:0.00132):0.00375):0.00240,CEC-22-6650:0.00394):0.01194):0.00286,((((CEC-20-1294:0.00000,CEC-20-2064:0.00000):0.00811,((CEC-21-3714:0.00044,CEC-21-5558:0.00148):0.00235,CEC-21-5712:0.00168):0.00152):0.01160,(CEC-21-4441:0.01007,CEC-21-5471:0.00885):0.00609):0.00133,(((((CEC-21-3653:0.00458,(CEC-21-5106:0.00112,CEC-21-5315:0.00304):0.00542):0.00073,CEC-21-4980:0.00000):0.00782,CEC-22-7694:0.00304):0.00309,CEC-21-5895:0.01649):0.00416,CEC-22-7237:0.01443):0.00047):0.00118):0.00176,CEC-22-6069:0.03823):0.00468,((CEC-20-1081:0.01023,((((CEC-20-2012:0.00000,(CEC-20-2082:0.00036,CEC-21-3609:0.00123):0.00000):0.00396,CEC-20-2191:0.00346):0.00236,CEC-21-4548:0.00851):0.00432,CEC-22-8380:0.00996):0.00464):0.00272,CEC-21-4483:0.01482):0.00229):0.00026):0.00108,(((CEC-19-0007:0.01583,CEC-22-6063:0.02381):0.00278,(CEC-20-1311:0.01468,CEC-22-7920:0.02915):0.00156):0.00649,((CEC-19-0102:0.02427,CEC-21-4848:0.02737):0.00289,(((CEC-20-1514:0.01354,(CEC-21-2429:0.00000,CEC-21-3122:0.00469):0.01398):0.00817,((CEC-21-3518:0.00124,CEC-22-6119:0.00433):0.01136,CEC-22-8285:0.00577):0.01926):0.00197,CEC-21-4777:0.02416):0.00831):0.00107):0.00138):0.00037,(((((((((((((((CEC-19-0151:0.00519,CEC-22-6144:0.00671):0.00129,((CEC-21-3817:0.00230,CEC-22-6121:0.01809):0.00450,CEC-22-9347:0.01212):0.00222):0.00237,CEC-21-5320:0.00515):0.00079,((CEC-19-0311:0.00231,CEC-19-0376:0.00035):0.00234,(CEC-21-3218:0.00292,CEC-21-3424:0.00854):0.00155):0.00042):0.00055,CEC-21-3612:0.00739):0.00075,CEC-21-3354:0.00981):0.00000,(CEC-22-9077:0.00981,CEC-22-9739:0.01420):0.00181):0.00101,CEC-19-0287:0.00263):0.00121,((((CEC-20-1390:0.00149,CEC-21-2908:0.00532):0.00481,CEC-21-4493:0.00531):0.00079,CEC-21-4018:0.01233):0.00049,CEC-22-6626:0.00265):0.00104):0.00238,((((CEC-20-1886:0.00509,(CEC-21-2695:0.00227,(CEC-21-4759:0.00130,CEC-22-8379:0.00194):0.00070):0.00331):0.00101,CEC-21-2506:0.00277):0.00210,CEC-21-5625:0.00228):0.00380,(CEC-22-9172:0.00000,CEC-22-9176:0.00035):0.01387):0.00341):0.00013,CEC-22-8940:0.01526):0.00649,(((CEC-21-5237:0.00000,CEC-22-8553:0.00201):0.00398,CEC-22-9227:0.00061):0.00920,CEC-22-6900:0.00726):0.00173):0.00154,CEC-21-3114:0.00643):0.00189,CEC-21-3799:0.00860):0.01609,(((((CEC-19-0243:0.01735,CEC-22-7731:0.01940):0.00326,((CEC-21-2658:0.00606,CEC-21-2659:0.01052):0.00974,CEC-22-7182:0.01536):0.00708):0.00311,((CEC-21-3315:0.01737,CEC-21-5843:0.00399):0.01427,CEC-22-9491:0.01306):0.00412):0.00534,((((((CEC-19-0394:0.01367,CEC-21-4054:0.00384):0.00107,CEC-22-7762:0.00385):0.01676,(((CEC-21-2921:0.01739,CEC-22-8683:0.00723):0.00406,CEC-22-7713:0.01024):0.00147,CEC-21-3542:0.01985):0.00747):0.00409,(((CEC-21-2436:0.01566,CEC-21-4132:0.01258):0.00437,((CEC-21-4025:0.00734,CEC-22-6087:0.01074):0.00135,CEC-21-5763:0.01409):0.00169):0.00298,CEC-22-7296:0.00694):0.00850):0.00149,((CEC-20-0982:0.00983,CEC-22-7878:0.00942):0.01223,(CEC-22-9196:0.00000,CEC-22-9248:0.00000):0.01674):0.01550):0.00299,CEC-22-8811:0.03388):0.00130):0.00146,(((CEC-19-0794:0.00866,((CEC-20-0909:0.00185,((CEC-21-3594:0.00036,CEC-21-5040:0.00036):0.00034,CEC-22-9608:0.00301):0.00072):0.01481,CEC-21-5521:0.00879):0.00143):0.00920,CEC-21-4072:0.02439):0.00586,(((CEC-20-2178:0.01027,(CEC-21-3105:0.01031,CEC-21-3306:0.01659):0.00261):0.02350,(CEC-21-5540:0.02248,CEC-22-6223:0.03345):0.00319):0.00305,CEC-22-7294:0.02107):0.00348):0.00052):0.00052):0.00143):0.00293,CEC-22-9485:0.03798):0.00076,CEC-22-8540:0.01054):0.00145,CEC-22-6050:0.03533):0.00326,(CEC-21-5054:0.02481,CEC-22-9137:0.03210):0.01046):0.00185,(((((CEC-19-0494:0.00204,((CEC-21-3351:0.00000,CEC-21-3400:0.00000):0.00139,(CEC-21-5143:0.00015,CEC-21-5152:0.00077):0.00054):0.00580):0.00176,CEC-21-5461:0.01044):0.00279,CEC-21-3176:0.00843):0.00699,(CEC-21-2490:0.00752,CEC-21-5683:0.00497):0.00408):0.00226,CEC-19-0944:0.01340):0.02456):0.00322,CEC-21-2589:0.04093):0.00181,((CEC-21-4509:0.00352,CEC-22-7918:0.00697):0.03869,CEC-21-5330:0.02704):0.01187):0.00118,((((((((((CEC-19-0009:0.00654,CEC-21-4649:0.00456):0.00281,CEC-19-0069:0.01002):0.00092,(CEC-20-1431:0.00604,(CEC-22-6894:0.00399,CEC-22-8274:0.00602):0.00860):0.00473):0.02156,(((((((CEC-19-0111:0.00261,CEC-22-7011:0.00761):0.00965,(CEC-22-7875:0.00734,(CEC-22-8141:0.00361,CEC-22-9533:0.00709):0.00058):0.00324):0.00459,((CEC-19-0220:0.00760,((CEC-20-1132:0.00668,CEC-22-7001:0.00285):0.00087,CEC-21-2907:0.00312):0.00854):0.00996,CEC-21-2876:0.02088):0.00232):0.00000,(((CEC-21-2345:0.00441,(CEC-21-5925:0.00421,CEC-22-6567:0.00986):0.00146):0.01755,CEC-22-9127:0.01215):0.00063,CEC-21-3988:0.01696):0.00093):0.00037,((((CEC-19-0547:0.01217,CEC-22-7725:0.01104):0.00224,CEC-19-1006:0.01689):0.00806,(CEC-22-6326:0.00394,CEC-22-8252:0.00850):0.02037):0.00161,(CEC-21-3134:0.02162,CEC-21-3955:0.01981):0.00594):0.00088):0.00071,((((((CEC-20-1176:0.00418,CEC-21-3816:0.00039):0.00227,((CEC-20-2007:0.00000,CEC-20-2069:0.00044):0.00153,CEC-21-4220:0.00332):0.00108):0.00237,CEC-21-2538:0.00369):0.01440,(CEC-20-1413:0.00407,CEC-21-2952:0.00411):0.01479):0.00096,((((CEC-20-1481:0.01003,CEC-22-9655:0.00459):0.00051,CEC-22-6246:0.00771):0.00573,(CEC-21-3123:0.00540,CEC-22-6261:0.00420):0.00637):0.00572,CEC-21-3905:0.00883):0.00764):0.00053,(CEC-21-5796:0.00812,CEC-22-8830:0.00832):0.01938):0.00068):0.00000,((CEC-21-2348:0.01029,CEC-21-4622:0.00941):0.00151,CEC-22-6811:0.01392):0.00940):0.00221):0.00334,((((((((((((((((CEC-19-0036:0.00382,(CEC-19-0856:0.00235,(((CEC-20-0898:0.00036,CEC-20-1714:0.00000):0.00275,(((CEC-21-3823:0.00000,CEC-22-8195:0.00036):0.00313,CEC-22-7100:0.00291):0.00117,(CEC-21-5370:0.00619,(CEC-22-6404:0.00848,CEC-22-6620:0.00524):0.00094):0.00140):0.00043):0.00071,CEC-21-4987:0.00374):0.00112):0.00104):0.00103,CEC-20-1786:0.00034):0.00178,((CEC-21-3494:0.00406,(CEC-22-6921:0.00081,(CEC-22-8140:0.00196,CEC-22-8883:0.00678):0.00068):0.00166):0.00412,(CEC-21-4397:0.00716,CEC-21-5063:0.00613):0.00322):0.00221):0.00066,CEC-21-5331:0.01144):0.00293,CEC-20-1430:0.00526):0.00781,(((((CEC-20-1473:0.00000,CEC-21-5638:0.00336):0.00370,CEC-22-7822:0.00656):0.00089,CEC-21-5367:0.00400):0.00040,CEC-22-7811:0.00598):0.00454,((CEC-21-4728:0.00076,CEC-21-4734:0.00000):0.00562,CEC-22-9480:0.00346):0.00512):0.00121):0.00284,((CEC-20-1397:0.01572,((((((CEC-21-2394:0.00105,CEC-21-3320:0.00035):0.00000,(CEC-21-4396:0.00212,CEC-21-5337:0.00286):0.00000):0.00035,(CEC-21-5403:0.00106,CEC-22-8682:0.00319):0.00000):0.00000,(CEC-21-2567:0.00071,CEC-21-5928:0.00213):0.00035):0.00395,CEC-21-5479:0.00189):0.03437,(CEC-21-2679:0.00273,(CEC-21-4725:0.00147,(CEC-22-8846:0.00407,CEC-22-9201:0.00644):0.00158):0.00090):0.00151):0.00697):0.00065,(CEC-21-5870:0.01283,CEC-22-6513:0.01150):0.00145):0.00069):0.00080,((CEC-20-2186:0.00412,CEC-21-4266:0.00514):0.00258,CEC-22-9419:0.00835):0.00179):0.00062,((CEC-21-4103:0.00358,CEC-22-9457:0.00642):0.00045,(CEC-22-9126:0.00020,CEC-22-9301:0.00247):0.00263):0.01091):0.00209,CEC-19-0886:0.01899):0.00170,((((((((((((CEC-19-0147:0.00226,CEC-20-2125:0.00145):0.00000,CEC-21-5591:0.00218):0.00428,(((CEC-20-1656:0.00553,CEC-21-5588:0.00886):0.00120,CEC-21-4807:0.00396):0.00071,CEC-21-2661:0.00436):0.00415):0.00059,((CEC-21-2599:0.00372,CEC-21-2704:0.00000):0.00783,CEC-22-7334:0.00938):0.00757):0.00128,CEC-21-5561:0.00534):0.00062,(((CEC-19-0578:0.00622,((CEC-21-5702:0.00281,CEC-21-5716:0.00763):0.00314,CEC-22-7673:0.00602):0.00311):0.00088,(CEC-21-2970:0.00213,CEC-21-3013:0.00160):0.00174):0.00341,(CEC-22-5989:0.00032,CEC-22-6110:0.00327):0.01151):0.03154):0.00116,(((((CEC-19-0316:0.00292,CEC-20-0920:0.00469):0.00035,((CEC-20-1049:0.00188,CEC-22-8083:0.00086):0.00110,(CEC-21-4590:0.00333,CEC-22-6746:0.00330):0.00076):0.00079):0.00074,CEC-22-8173:0.00470):0.00696,(CEC-19-0767:0.01038,(((CEC-20-1270:0.01680,CEC-22-9354:0.00335):0.00022,(CEC-20-1612:0.00477,(CEC-22-7733:0.00000,CEC-22-7738:0.00362):0.00461):0.00106):0.00192,CEC-22-9361:0.00525):0.00299):0.00229):0.00120,(CEC-21-2511:0.00588,(CEC-21-2512:0.00406,CEC-21-3051:0.01032):0.00294):0.00558):0.00060):0.00041,CEC-22-9434:0.02103):0.00101,CEC-21-5618:0.01610):0.00040,(CEC-21-3281:0.00032,CEC-22-6577:0.00183):0.01636):0.00272,(((CEC-20-2227:0.00000,CEC-20-2297:0.00000):0.02236,(((CEC-21-4461:0.00000,CEC-21-4537:0.00000):0.00036,(CEC-22-8913:0.00000,CEC-22-9343:0.00213):0.00000):0.00629,CEC-21-5532:0.00522):0.02557):0.00355,(CEC-21-5455:0.01750,CEC-22-7333:0.02048):0.00190):0.00507):0.00334,CEC-20-2153:0.01306):0.00505):0.00102,(CEC-19-0424:0.00624,(CEC-21-4140:0.00000,CEC-22-7046:0.00876):0.01094):0.00867):0.00319,(((((CEC-19-0595:0.00209,CEC-21-5703:0.01579):0.00094,(CEC-21-5068:0.01000,CEC-22-6562:0.00253):0.00721):0.00280,CEC-21-5865:0.01154):0.00956,((((CEC-20-1843:0.00305,(((CEC-21-2747:0.00000,CEC-22-8224:0.00116):0.00402,CEC-21-5334:0.00513):0.00393,CEC-21-5866:0.00551):0.00361):0.00392,(CEC-21-5746:0.00239,CEC-22-7047:0.00109):0.02987):0.00470,(CEC-22-6550:0.00410,CEC-22-9532:0.00837):0.01200):0.00362,CEC-22-7766:0.01952):0.00080):0.00159,(((CEC-19-1028:0.00118,((CEC-21-3464:0.00143,CEC-22-5943:0.00000):0.00295,CEC-22-7119:0.00000):0.00193):0.00324,((CEC-21-3403:0.00208,(CEC-21-5802:0.00657,(CEC-22-7768:0.00730,CEC-22-8014:0.00000):0.00044):0.00126):0.00155,(CEC-22-6296:0.00074,CEC-22-6325:0.00399):0.00370):0.00376):0.00845,CEC-21-4586:0.02566):0.00169):0.00217):0.00529,(((((((((CEC-20-1337:0.00000,CEC-21-4187:0.00036):0.00113,CEC-22-7116:0.00107):0.00437,CEC-20-2273:0.00367):0.00055,CEC-20-2045:0.00614):0.00288,CEC-22-7177:0.00769):0.00137,(CEC-22-6651:0.00301,CEC-22-8847:0.00179):0.00072):0.00305,CEC-20-2250:0.00336):0.00071,CEC-21-5022:0.00075):0.01642,(((CEC-20-2100:0.00037,CEC-22-6311:0.00000):0.00028,CEC-20-2144:0.00052):0.00418,CEC-22-9461:0.00064):0.01747):0.00243):0.00116,((((((CEC-19-0657:0.01000,(CEC-21-5765:0.00888,CEC-22-8280:0.00428):0.00354):0.00127,(((CEC-21-2404:0.00851,CEC-22-7212:0.00946):0.00123,CEC-22-9604:0.01540):0.00153,((((CEC-21-4432:0.00161,CEC-22-7975:0.00697):0.00008,CEC-22-6674:0.00176):0.00105,(CEC-21-5774:0.00352,(CEC-22-8045:0.00034,CEC-22-9431:0.00074):0.00408):0.00039):0.00988,((((CEC-21-4559:0.00000,CEC-21-5536:0.00308):0.00056,CEC-22-6008:0.00373):0.00040,CEC-22-9215:0.00485):0.00904,(CEC-21-5516:0.00506,((CEC-22-6359:0.00000,CEC-22-8295:0.00135):0.00049,CEC-22-8582:0.00463):0.00141):0.00309):0.00222):0.00198):0.00793):0.00219,CEC-20-1194:0.02116):0.00557,((CEC-19-0983:0.00166,CEC-19-1026:0.00000):0.01825,(CEC-22-9643:0.00666,CEC-22-9840:0.00102):0.01091):0.00077):0.00173,(CEC-21-4536:0.02259,CEC-22-6018:0.01603):0.00082):0.00181,CEC-20-2251:0.02325):0.00131):0.00046,CEC-21-2721:0.02299):0.00137):0.00263,(CEC-20-1468:0.01482,CEC-21-3219:0.01240):0.01344):0.00789,((((((((((CEC-19-0082:0.00352,(CEC-20-1367:0.00313,CEC-21-3010:0.00661):0.00050):0.01311,CEC-21-2790:0.00974):0.00350,((CEC-22-7313:0.00786,CEC-22-9879:0.00235):0.00141,CEC-22-9826:0.00516):0.00972):0.00460,CEC-22-7859:0.02053):0.00059,(((((CEC-19-0879:0.00747,((((CEC-20-1017:0.00000,(CEC-20-1442:0.00368,CEC-22-9350:0.00697):0.00138):0.00000,(CEC-21-3548:0.00402,CEC-22-8880:0.01027):0.00106):0.00043,CEC-20-1996:0.00463):0.00099,CEC-22-6908:0.00224):0.00295):0.00132,CEC-22-6697:0.00999):0.00197,CEC-20-1619:0.01033):0.00913,CEC-21-3211:0.02404):0.00219,(CEC-20-1813:0.00372,CEC-21-4337:0.01151):0.01577):0.00289):0.00074,(CEC-21-4368:0.01816,CEC-22-8036:0.00812):0.00384):0.00547,((CEC-21-4089:0.00248,(CEC-21-4316:0.00143,((CEC-22-7024:0.00179,CEC-22-8403:0.00107):0.00000,CEC-22-9131:0.00000):0.00000):0.00080):0.00226,CEC-21-5714:0.00099):0.02088):0.00151,((CEC-19-0172:0.00327,(CEC-20-1767:0.00047,CEC-22-6934:0.00777):0.00871):0.01367,((CEC-21-5472:0.00698,CEC-22-7279:0.00451):0.00891,(CEC-21-5804:0.00004,CEC-22-8454:0.00397):0.02146):0.00205):0.00496):0.00144,CEC-21-3763:0.01957):0.00175,CEC-22-6572:0.01793):0.01374):0.00452,(((((((CEC-19-0103:0.00181,(CEC-21-4978:0.00293,(CEC-21-5869:0.00032,CEC-22-7203:0.00257):0.00256):0.00000):0.00163,CEC-22-9836:0.02080):0.01042,(CEC-19-0195:0.00223,((CEC-20-1063:0.00260,((CEC-21-3137:0.00000,(CEC-22-6348:0.00054,CEC-22-6955:0.00000):0.00053):0.00470,((CEC-22-8918:0.00445,CEC-22-9249:0.00504):0.00090,CEC-22-9136:0.00036):0.00097):0.00134):0.00103,CEC-22-9200:0.00142):0.00107):0.00335):0.00209,(CEC-20-0970:0.00997,CEC-21-4841:0.00445):0.00052):0.00644,((CEC-20-1094:0.00000,((CEC-21-4506:0.00000,(CEC-21-4894:0.01191,CEC-21-5058:0.01490):0.00217):0.00000,((((CEC-21-4507:0.00368,CEC-22-8302:0.00627):0.00282,CEC-22-6752:0.00482):0.00493,(CEC-22-7378:0.00000,CEC-22-8629:0.00824):0.00000):0.00263,CEC-21-4703:0.00438):0.00438):0.00037):0.00000,((CEC-21-4137:0.00000,CEC-22-6229:0.00072):0.00000,CEC-22-9740:0.00036):0.00882):0.00994):0.00258,CEC-20-2282:0.01133):0.01197,(CEC-21-5578:0.01797,CEC-22-9871:0.01350):0.02127):0.00561):0.00594,((((((CEC-19-0049:0.00394,CEC-22-7071:0.00805):0.00790,(((((CEC-19-0081:0.00123,CEC-21-4454:0.00000):0.01105,CEC-21-4496:0.00385):0.00177,CEC-21-4665:0.01117):0.00041,(CEC-19-0863:0.00256,CEC-19-0896:0.00000):0.00870):0.00386,CEC-22-6407:0.00795):0.00514):0.00155,(((CEC-19-0871:0.00525,CEC-20-1272:0.01093):0.00206,(((CEC-20-1393:0.00038,(CEC-20-1433:0.00000,CEC-22-7053:0.00313):0.00332):0.00189,CEC-22-5961:0.00439):0.00506,((CEC-20-1859:0.00619,CEC-21-5053:0.00993):0.00056,((CEC-21-5254:0.00586,CEC-21-5415:0.00398):0.00336,CEC-22-7147:0.00427):0.00086):0.00266):0.00265):0.00404,(CEC-20-1332:0.00202,CEC-22-7502:0.00288):0.01787):0.00328):0.00372,CEC-21-2864:0.01786):0.00354,(CEC-21-3096:0.00171,CEC-22-8457:0.00000):0.01544):0.01409,((CEC-19-0837:0.01641,CEC-22-7285:0.03583):0.02894,(CEC-21-5349:0.01285,CEC-22-8989:0.01098):0.03090):0.00181):0.00332):0.00334,((CEC-20-1036:0.02530,CEC-21-5513:0.02782):0.01697,CEC-22-9581:0.04847):0.00285):0.00303):0.00215):0.00047,(((CEC-19-0145:0.00215,((((CEC-19-0651:0.00252,CEC-20-2102:0.00507):0.01171,(((CEC-21-3147:0.00105,CEC-22-9002:0.00142):0.00937,((CEC-21-3949:0.00391,CEC-21-4652:0.00745):0.00756,CEC-21-5523:0.00836):0.00082):0.00119,CEC-22-9026:0.00901):0.00157):0.00225,CEC-19-0697:0.01974):0.00155,(CEC-21-4294:0.00865,CEC-22-8318:0.01405):0.00279):0.00454):0.02489,((CEC-19-0692:0.04248,CEC-21-3429:0.02558):0.00698,(((CEC-19-0961:0.02187,CEC-20-1499:0.01869):0.00309,(CEC-21-4704:0.00214,CEC-21-5485:0.00227):0.01358):0.00444,CEC-22-7533:0.00996):0.01761):0.00248):0.00000,CEC-22-8531:0.05139):0.00089):0.00051,CEC-21-5611:0.04866):0.00119,((((((((((((CEC-19-0012:0.04237,CEC-19-0653:0.02895):0.00363,(((((CEC-19-0216:0.00642,((CEC-21-2959:0.00935,CEC-21-5630:0.00347):0.00100,CEC-21-4090:0.00051):0.00359):0.00746,CEC-22-9100:0.02386):0.00907,(CEC-19-0614:0.00144,CEC-19-0982:0.00603):0.00708):0.01460,CEC-19-0283:0.03014):0.00750,(((CEC-19-0791:0.00281,(CEC-21-5497:0.00243,CEC-22-6383:0.00060):0.00189):0.00982,CEC-19-0792:0.01196):0.01362,CEC-19-0847:0.03476):0.01503):0.00458):0.00239,((((((((CEC-20-1137:0.00189,CEC-20-1309:0.00521):0.00437,CEC-21-2860:0.00942):0.00295,CEC-21-4460:0.01541):0.01372,((CEC-20-1584:0.02804,(CEC-20-1710:0.00310,CEC-22-9174:0.00396):0.01484):0.00155,(CEC-22-6958:0.00000,CEC-22-6996:0.00072):0.01485):0.00285):0.00416,(CEC-20-1513:0.00128,CEC-20-2207:0.00124):0.02156):0.00025,CEC-21-4692:0.03217):0.00516,(CEC-21-3491:0.00725,CEC-22-9056:0.01971):0.01516):0.01374,CEC-22-6848:0.02498):0.00730):0.00056,(((CEC-20-1163:0.00580,(CEC-21-4105:0.02509,CEC-21-5833:0.01117):0.00457):0.01021,CEC-22-8992:0.02169):0.02721,CEC-22-5951:0.06007):0.00331):0.00043,((CEC-21-3599:0.00877,(CEC-21-3967:0.00361,CEC-22-9542:0.00118):0.00892):0.00353,(CEC-21-4104:0.00325,CEC-21-4141:0.01039):0.00469):0.04350):0.00150,((((((((((((CEC-19-0033:0.00072,CEC-22-9057:0.00985):0.00000,CEC-19-0890:0.00000):0.00034,CEC-19-0984:0.00362):0.00277,(CEC-21-4755:0.00604,CEC-22-8738:0.00752):0.00352):0.00663,CEC-20-2148:0.01628):0.00179,CEC-21-4562:0.01229):0.01287,(CEC-22-6228:0.03000,CEC-22-6705:0.02364):0.00366):0.00067,(CEC-21-2492:0.00591,CEC-21-2493:0.00652):0.01888):0.00147,CEC-22-6665:0.01809):0.00402,CEC-20-1462:0.02248):0.02240,(CEC-22-6328:0.04335,CEC-22-8164:0.05067):0.00347):0.00368,((CEC-20-1674:0.01707,(CEC-20-1935:0.00501,CEC-22-6616:0.00932):0.01671):0.01555,(CEC-21-2766:0.00495,(CEC-21-3130:0.00385,((CEC-22-6091:0.00296,CEC-22-6343:0.00489):0.00116,CEC-22-7778:0.00421):0.00228):0.00355):0.03200):0.00937):0.00006):0.00000,(((((((((((CEC-19-0025:0.00258,CEC-22-7816:0.00447):0.01253,CEC-22-8131:0.01403):0.02757,CEC-20-1219:0.05110):0.00217,CEC-19-0259:0.03336):0.00186,((CEC-19-1005:0.00151,CEC-21-4324:0.00154):0.00564,CEC-21-4284:0.00877):0.04472):0.00246,(((((CEC-19-0031:0.02194,(CEC-20-1028:0.02061,CEC-21-3909:0.01041):0.00184):0.00924,((CEC-21-3765:0.00890,CEC-21-4201:0.01656):0.01423,CEC-22-9015:0.02394):0.00369):0.00058,(((CEC-21-2953:0.01507,CEC-22-7133:0.00976):0.00232,CEC-21-4988:0.01076):0.00279,CEC-22-7415:0.01901):0.01418):0.01517,((CEC-19-0286:0.02606,(CEC-21-4166:0.00902,CEC-22-8323:0.00628):0.01547):0.00303,(((CEC-20-1792:0.00913,CEC-21-3319:0.00333):0.00018,CEC-21-3297:0.00047):0.01896,(CEC-21-4746:0.00493,CEC-22-9060:0.01043):0.01808):0.02513):0.00833):0.00212,(((CEC-19-0162:0.00480,CEC-22-7244:0.00284):0.00072,(CEC-22-8271:0.00921,CEC-22-9483:0.00795):0.00696):0.00053,(((CEC-19-0986:0.00407,CEC-21-4477:0.00590):0.00545,((CEC-21-3440:0.00566,CEC-21-3441:0.00648):0.00606,CEC-22-6324:0.00627):0.00042):0.00325,CEC-22-6624:0.01111):0.00040):0.01791):0.00208):0.00145,CEC-19-0500:0.04384):0.00194,((CEC-19-0605:0.00536,(CEC-19-0618:0.00305,CEC-22-7867:0.00495):0.00641):0.02269,CEC-21-4865:0.03126):0.02002):0.00312,((CEC-19-0733:0.00379,CEC-22-7038:0.00447):0.01701,CEC-22-6732:0.01531):0.03002):0.00172,(((((((((((((CEC-19-0201:0.00383,CEC-21-5427:0.00524):0.00142,(CEC-22-7970:0.00142,(CEC-22-9692:0.00141,CEC-22-9747:0.00508):0.00268):0.00561):0.00055,((CEC-19-0398:0.00107,CEC-19-0399:0.00071):0.00021,CEC-21-4754:0.00169):0.00361):0.00809,CEC-22-8390:0.01200):0.00118,((CEC-19-0482:0.00648,CEC-21-2818:0.00767):0.00427,CEC-21-4175:0.00746):0.00041):0.01441,(CEC-22-6844:0.00328,CEC-22-7826:0.00275):0.02496):0.00471,CEC-19-0321:0.03380):0.00283,((CEC-21-2792:0.01127,CEC-22-9063:0.02126):0.01630,CEC-21-5936:0.03705):0.00361):0.00594,CEC-19-0211:0.04161):0.01031,((((CEC-19-0594:0.01078,CEC-21-4315:0.00512):0.00251,CEC-19-0599:0.00162):0.05282,CEC-22-9048:0.03779):0.00483,(CEC-21-5154:0.01081,CEC-22-7410:0.01663):0.04606):0.00060):0.00057,(((CEC-20-1124:0.00944,CEC-21-4957_2:0.00705):0.00569,CEC-21-5132:0.01324):0.03740,CEC-21-3405:0.03752):0.01066):0.00076,(((CEC-20-2122:0.00191,CEC-22-6037:0.00679):0.00112,CEC-22-6685:0.00181):0.04899,((CEC-21-2338:0.00196,CEC-22-9108:0.00169):0.00088,CEC-21-5069:0.00321):0.04102):0.00648):0.00000,(((CEC-20-2038:0.02891,(((CEC-21-2533:0.00548,CEC-22-9634:0.00932):0.00303,CEC-21-5359:0.00560):0.01906,CEC-21-3369:0.02074):0.01803):0.00499,((CEC-21-2389:0.01144,CEC-21-3324:0.00994):0.02190,(CEC-21-2462:0.01110,CEC-21-2797:0.01856):0.00781):0.01215):0.00609,(((CEC-20-2299:0.00000,CEC-21-5034:0.00713):0.00269,CEC-21-2734:0.01413):0.03481,CEC-22-9280:0.07445):0.00094):0.00195):0.00122):0.00049,((((((((((CEC-19-0108:0.00746,((CEC-19-0583:0.00000,CEC-21-3159:0.00000):0.00606,CEC-20-1739:0.00041):0.00195):0.01596,(((CEC-19-0291:0.00567,(CEC-20-1940:0.00935,CEC-21-5020:0.00509):0.00116):0.00298,(CEC-21-3421:0.00777,CEC-21-5382:0.00943):0.00123):0.00959,CEC-22-7453:0.03267):0.00301):0.00953,((((CEC-19-0234:0.00255,(CEC-19-0550:0.00183,CEC-20-1732:0.00145):0.00107):0.00000,CEC-22-6252:0.00946):0.00118,CEC-19-0364:0.00681):0.01471,CEC-22-7658:0.02055):0.00830):0.00341,CEC-21-2556:0.03368):0.01055,CEC-22-6031:0.04010):0.00678,((CEC-20-1492:0.00297,CEC-20-1562:0.00000):0.02751,CEC-22-6980:0.04292):0.01327):0.00163,(((CEC-21-2872:0.01370,(CEC-21-5103:0.00182,(CEC-21-5297:0.00071,CEC-22-7060:0.00251):0.00071):0.00797):0.01435,(CEC-21-3720:0.00327,CEC-22-9089:0.00732):0.01747):0.02602,(CEC-21-4606:0.04890,CEC-22-7979:0.03828):0.01055):0.00374):0.00059,(((((CEC-20-1484:0.00036,CEC-21-2873:0.00000):0.00000,CEC-21-3152:0.00000):0.03404,CEC-22-6447:0.02771):0.00750,(CEC-21-3568:0.00442,CEC-22-7555:0.02314):0.02320):0.01581,(CEC-21-3827:0.00000,CEC-22-8925:0.00000):0.03704):0.00310):0.00035,CEC-21-4310:0.05915):0.00046,((CEC-19-0991:0.03086,(CEC-21-4675:0.00168,CEC-22-9353:0.00087):0.04956):0.00000,(((CEC-20-1571:0.00028,CEC-21-5654:0.00299):0.02925,CEC-22-7153:0.03057):0.02247,CEC-21-4985:0.02903):0.00254):0.00147):0.00066):0.00037):0.00035,((((((((CEC-19-0099:0.00617,CEC-22-7252:0.01416):0.01696,CEC-21-2795:0.01988):0.00678,CEC-21-2516:0.02091):0.02309,(CEC-21-2918:0.03293,CEC-21-3326:0.02134):0.00458):0.00109,CEC-21-4932:0.03680):0.00202,CEC-21-4733:0.03878):0.00875,((((CEC-19-0150:0.00564,CEC-21-3866:0.01034):0.00884,CEC-20-1026:0.01968):0.01478,CEC-21-5619:0.01181):0.00694,(CEC-21-2926:0.01174,((CEC-21-5242:0.00079,CEC-21-5279:0.00000):0.00277,CEC-21-5569:0.00000):0.01952):0.00740):0.01411):0.00276,CEC-21-5520:0.04828):0.00054):0.00052,((((((CEC-19-0018:0.02220,(((((CEC-19-0052:0.00000,(((CEC-21-2457:0.00248,CEC-22-8103:0.00180):0.00034,CEC-22-9823:0.00441):0.00037,CEC-21-5827:0.00036):0.00082):0.00166,(CEC-19-0178:0.00126,(CEC-19-0860:0.00072,((CEC-22-6243:0.00333,CEC-22-7732:0.00768):0.00113,CEC-22-8858:0.00533):0.00000):0.00077):0.00025):0.00075,CEC-20-1694:0.00293):0.00846,(CEC-19-0235:0.00473,CEC-21-5640:0.00412):0.00558):0.00223,CEC-19-0363:0.01517):0.00873):0.01888,CEC-20-1244:0.04271):0.00601,(CEC-20-2046:0.02265,(CEC-21-5235:0.00987,CEC-22-7547:0.02091):0.00940):0.01710):0.00073,CEC-20-1676:0.05508):0.00330,(((((((((((CEC-19-0199:0.00172,(CEC-22-7148:0.00345,CEC-22-7405:0.00000):0.00060):0.03365,CEC-22-7898:0.05031):0.00909,CEC-22-6317:0.05217):0.00801,(((CEC-19-0299:0.00351,CEC-19-0948:0.00558):0.00076,((CEC-19-0734:0.00609,(CEC-21-4566:0.00774,(CEC-22-6418:0.00510,CEC-22-6961:0.00072):0.00587):0.00500):0.00045,(CEC-20-1274:0.00622,(CEC-21-2756:0.00410,(CEC-21-3551:0.00667,CEC-22-7789:0.00222):0.00270):0.00173):0.00628):0.00067):0.00407,(CEC-20-1703:0.00440,CEC-21-5555:0.00879):0.01706):0.03648):0.00213,CEC-21-3330:0.05410):0.00079,(CEC-21-3113:0.03950,CEC-22-8774:0.04032):0.01513):0.00152,((CEC-20-2115:0.03256,(((CEC-20-2301:0.00305,CEC-22-8530:0.00074):0.02124,CEC-21-4440:0.02312):0.00658,CEC-22-8161_2:0.01487):0.00833):0.01691,CEC-22-8780:0.05092):0.00170):0.00074,((((((CEC-19-0677:0.00349,CEC-22-9362:0.00786):0.02077,CEC-22-6143:0.02303):0.02025,CEC-22-7427:0.05288):0.00407,(CEC-20-1190:0.07165,((CEC-21-3613:0.00027,(((CEC-21-5825:0.00171,(CEC-22-9255:0.00073,CEC-22-9601:0.00255):0.00083):0.00426,CEC-22-6987:0.00957):0.00363,CEC-22-9543:0.00773):0.00161):0.00425,CEC-21-5378:0.00613):0.04403):0.00300):0.00155,(CEC-21-4165:0.02447,CEC-22-8513:0.02443):0.02100):0.00016,((CEC-19-0689:0.01528,CEC-21-3778:0.01432):0.04847,(CEC-20-1949:0.03017,(CEC-21-3605:0.02550,CEC-21-4341:0.02147):0.00378):0.01897):0.00671):0.00209):0.00081,(((((CEC-19-0523:0.01653,CEC-21-5911:0.01362):0.00673,CEC-20-1939:0.01615):0.03210,((((((CEC-19-0632:0.00000,CEC-21-3239:0.00287):0.00403,CEC-20-1157:0.00359):0.00292,((CEC-20-1060:0.00037,CEC-20-1323:0.00793):0.00000,(CEC-21-3969:0.00081,CEC-21-4936:0.00036):0.00616):0.00240):0.00294,((CEC-20-1447:0.00830,CEC-21-4233:0.00754):0.00408,(CEC-21-2684:0.00071,CEC-22-7304:0.00145):0.01231):0.00282):0.00256,CEC-22-9236:0.00912):0.03168,CEC-21-5290:0.04939):0.00367):0.00268,(CEC-20-1781:0.04390,CEC-22-8766:0.04466):0.00401):0.00118,(CEC-20-1372:0.04084,(CEC-22-7430:0.04585,CEC-22-8528:0.07271):0.00322):0.00495):0.00064):0.00027,(CEC-21-5313:0.05203,CEC-22-6284:0.03915):0.00505):0.00237,((CEC-19-0959:0.04031,(CEC-19-0960:0.04688,(((CEC-21-5084:0.00134,CEC-22-6131:0.00646):0.00078,CEC-21-5815:0.00430):0.03900,CEC-22-6627:0.03958):0.00499):0.00201):0.00041,((((CEC-20-1182:0.00000,CEC-22-6655:0.00073):0.00223,(CEC-21-3205:0.00000,CEC-21-4030:0.00525):0.00056):0.04401,((CEC-21-3726:0.00148,CEC-22-7226:0.00679):0.04172,CEC-21-5617:0.04587):0.00166):0.00071,CEC-21-3633:0.04709):0.00120):0.00153):0.00000):0.00038,(((((((((CEC-19-0114:0.00035,CEC-21-4710:0.00435):0.00036,(CEC-21-5836:0.00357,CEC-22-7714:0.00358):0.00000):0.00613,CEC-22-7238:0.00160):0.00779,CEC-20-1661:0.01063):0.03713,CEC-21-3061:0.04625):0.00797,(((((((CEC-19-0149:0.00811,CEC-19-0702:0.01303):0.01569,CEC-21-4918:0.02128):0.02039,((CEC-20-2048:0.02083,CEC-22-6428:0.01191):0.00934,CEC-21-2464:0.02439):0.00828):0.00643,(CEC-19-0703:0.04089,(CEC-21-4371:0.02345,CEC-22-9575:0.03014):0.00755):0.00470):0.00063,CEC-21-4185:0.03559):0.00395,CEC-22-6967:0.03669):0.00753,CEC-20-1911:0.03888):0.00247):0.00051,((((((CEC-19-0740:0.00156,CEC-22-9513:0.00625):0.00099,CEC-22-7434:0.00179):0.03090,((CEC-20-1796:0.00349,CEC-22-6298:0.00306):0.03865,CEC-21-3760:0.04478):0.00224):0.00170,CEC-22-9712:0.04755):0.00175,CEC-22-8732:0.05199):0.00635,((((((CEC-19-1017:0.00869,CEC-22-7591:0.00481):0.00065,CEC-21-4850:0.00526):0.00000,CEC-20-0995:0.00717):0.00263,(CEC-22-7339:0.00442,CEC-22-9279:0.00535):0.00763):0.01780,CEC-22-6338:0.01515):0.01824,CEC-20-1830:0.04046):0.01393):0.00195):0.00026,((((((CEC-20-1983:0.00000,CEC-21-4599:0.00000):0.00000,CEC-21-4620:0.00036):0.00036,CEC-22-6744:0.00071):0.04519,((CEC-21-2400:0.00185,CEC-21-5144:0.00211):0.04159,(CEC-21-2776:0.00378,CEC-21-3195:0.00529):0.02706):0.00284):0.00303,((CEC-21-2691:0.00203,CEC-21-5136:0.00165):0.01112,CEC-22-8317:0.02024):0.02045):0.01779,CEC-22-6541:0.02936):0.00064):0.00050,((CEC-19-0158:0.03959,(CEC-20-1118:0.02305,CEC-22-6269:0.01965):0.01623):0.02312,((((CEC-19-0389:0.01849,((CEC-19-1033:0.00128,CEC-21-2487:0.02017):0.00143,CEC-20-2049:0.02284):0.00490):0.00941,CEC-22-9776:0.01933):0.01814,(CEC-21-4352:0.02873,(CEC-22-8346:0.00229,CEC-22-8350:0.00369):0.04299):0.01045):0.00289,(((CEC-19-1031:0.00353,(((CEC-21-3560:0.00535,((CEC-21-4613:0.00690,CEC-22-7643:0.01225):0.00223,CEC-21-4815:0.00316):0.00179):0.00528,CEC-22-8685:0.00643):0.00149,((CEC-22-6357:0.00398,CEC-22-9065:0.01319):0.00118,CEC-22-8619:0.00895):0.00039):0.00416):0.01019,CEC-22-6969:0.00714):0.03820,CEC-21-3689:0.04353):0.00374):0.00199):0.00047):0.00039):0.00073):0.00062,(((((CEC-19-0159:0.00225,CEC-22-9819:0.01068):0.02480,((CEC-19-0233:0.00703,CEC-19-0793:0.00873):0.01845,(CEC-20-2086:0.01736,((CEC-21-2360:0.00292,(CEC-22-6361:0.00065,CEC-22-6953:0.00221):0.00000):0.01106,CEC-21-4719:0.00574):0.00371):0.00749):0.00940):0.02831,(((CEC-19-0543:0.00348,CEC-20-0916:0.00486):0.03228,(CEC-21-2849:0.03221,(CEC-22-7955:0.00084,CEC-22-8177:0.00058):0.04167):0.00211):0.00092,((((CEC-20-0919:0.00106,(CEC-22-7675:0.00177,CEC-22-9288:0.00309):0.00060):0.00036,(CEC-20-1122:0.00071,(CEC-22-7480:0.00072,CEC-22-8030:0.00537):0.00000):0.00106):0.00191,CEC-21-4731:0.00635):0.00882,CEC-20-1471:0.01717):0.00993):0.00338):0.00249,(CEC-19-0315:0.03946,((((CEC-21-3033:0.00070,CEC-21-5725:0.00440):0.00349,CEC-22-6002:0.00833):0.00135,CEC-22-6434:0.00878):0.01749,(CEC-21-3956:0.00410,CEC-21-4197:0.00738):0.01437):0.01740):0.01850):0.00015,CEC-19-0921:0.04388):0.00062):0.00040,((((((CEC-19-0973:0.01893,CEC-20-2160:0.02430):0.01791,CEC-21-2788:0.03925):0.00377,((CEC-20-1169:0.03291,(CEC-22-6836:0.00903,CEC-22-8636:0.00177):0.04534):0.00490,((CEC-20-1577:0.03039,(CEC-21-5350:0.00000,CEC-21-5374:0.00329):0.01988):0.01602,CEC-22-8903:0.04586):0.00459):0.00206):0.00150,CEC-22-6339:0.05574):0.00090,((CEC-20-2169:0.01110,CEC-22-9349:0.00813):0.03325,((CEC-21-3747:0.03228,CEC-22-6415:0.03222):0.01550,CEC-22-9348:0.04498):0.00175):0.00313):0.00043,(((CEC-20-2021:0.01091,CEC-21-3009:0.01511):0.04451,CEC-21-3057:0.05299):0.00273,CEC-22-7534:0.05134):0.00102):0.00020):0.00035,(((((((((((((((((((CEC-19-0014:0.00988,(CEC-21-3012:0.00929,CEC-22-7156:0.02347):0.00192):0.00356,((((((CEC-19-0763:0.00737,(CEC-22-5957:0.00000,CEC-22-6583:0.00192):0.00387):0.00101,(CEC-22-6380:0.00282,CEC-22-6381:0.00339):0.00373):0.00035,(CEC-20-2290:0.00094,CEC-21-2427:0.00074):0.00272):0.00364,(CEC-21-3552:0.00000,CEC-21-5849:0.00274):0.01020):0.00425,CEC-21-5101:0.01129):0.00113,CEC-21-3008:0.04250):0.00124):0.00427,CEC-21-5410:0.01948):0.00164,CEC-20-1689:0.01145):0.00135,((CEC-20-1291:0.00222,(CEC-21-2552:0.00430,CEC-21-4924:0.00405):0.00067):0.00077,CEC-20-1470:0.00072):0.01522):0.00697,CEC-22-7409:0.02815):0.00532,CEC-21-2847:0.04172):0.00649,(((((CEC-19-0035:0.01994,(CEC-21-2934:0.01217,CEC-21-5127:0.00392):0.01345):0.00645,CEC-22-8421:0.01907):0.00304,CEC-21-2619:0.01569):0.00341,((CEC-22-8489:0.00104,CEC-22-9071:0.00537):0.00876,CEC-22-9839:0.00665):0.01866):0.01316,CEC-21-2541:0.03243):0.00420):0.01698,CEC-19-0923:0.03882):0.00279,((CEC-19-0046:0.01721,(((CEC-20-1794:0.00000,CEC-22-7834:0.00186):0.00189,CEC-21-2769:0.00466):0.01032,CEC-22-8563:0.00843):0.01240):0.03303,(CEC-22-8869:0.00307,CEC-22-8871:0.00427):0.03866):0.00399):0.00066,((((((((CEC-19-0060:0.00736,CEC-19-0998:0.00739):0.00091,CEC-22-9420:0.00617):0.00145,CEC-20-1737:0.00000):0.00000,CEC-21-4867:0.00455):0.03087,CEC-21-2528:0.02483):0.01561,((CEC-19-0953:0.00026,(CEC-20-2027:0.00326,CEC-22-9260:0.00621):0.00172):0.00298,CEC-22-7286:0.00348):0.04640):0.00355,(CEC-21-2894:0.01888,CEC-22-8687:0.02472):0.03141):0.00142,CEC-20-1246:0.04141):0.00209):0.00080,CEC-21-2980:0.04561):0.00074,(((((CEC-19-0135:0.03490,((((CEC-19-0602:0.00188,CEC-20-1811:0.01199):0.04260,((CEC-21-3392:0.00938,((CEC-21-4668:0.00107,(CEC-21-5061:0.00000,CEC-22-9093:0.00432):0.00036):0.00425,CEC-22-7650:0.00644):0.00524):0.01021,CEC-22-9753:0.01519):0.01670):0.00972,CEC-21-2865:0.04837):0.00134,CEC-21-2361:0.03557):0.00902):0.00327,CEC-21-2606:0.04037):0.00259,((((((((CEC-19-0534:0.01969,CEC-21-2496:0.01392):0.00410,((((CEC-20-2267:0.00192,CEC-21-4712:0.00168):0.00073,CEC-21-4027:0.00394):0.00114,CEC-22-8398:0.00735):0.00288,CEC-22-6430:0.00914):0.01418):0.01283,(CEC-20-1185:0.03120,(((((CEC-21-3224:0.00082,CEC-21-3225:0.00000):0.00397,CEC-21-4532:0.00611):0.00104,(CEC-21-3878:0.00224,CEC-22-7129:0.00768):0.00303):0.00545,(CEC-22-6235:0.00104,CEC-22-8578:0.00113):0.01554):0.01181,(CEC-21-3723:0.00501,(CEC-22-8244:0.00335,CEC-22-9356:0.00129):0.00464):0.01700):0.00139):0.00494):0.00428,((((((((((((CEC-19-0951:0.00142,CEC-22-6159:0.00151):0.01013,CEC-22-9789:0.00904):0.00225,((((CEC-21-3116:0.00036,CEC-21-4488:0.00043):0.00205,(CEC-21-5287:0.00000,CEC-21-5288:0.00165):0.00382):0.00102,CEC-21-3676:0.00768):0.00618,(CEC-21-3145:0.00182,CEC-21-5335:0.00000):0.01666):0.00088):0.00170,(CEC-21-5488:0.00031,CEC-21-5489:0.00417):0.01275):0.00051,(CEC-20-1074:0.01380,CEC-20-2017:0.00621):0.00362):0.00152,CEC-22-6760:0.01233):0.00083,((((((((CEC-20-1511:0.00579,CEC-20-2280:0.00038):0.00079,CEC-21-5768:0.00847):0.00358,CEC-21-5341:0.00605):0.00000,CEC-22-6666:0.00442):0.00104,CEC-21-3238:0.03006):0.00115,(CEC-22-6401:0.00814,CEC-22-9486:0.00838):0.00043):0.00260,(CEC-20-1869:0.00188,CEC-20-1954:0.00101):0.03190):0.00396,(((CEC-21-5384:0.00034,CEC-22-9059:0.00117):0.00673,CEC-22-8319:0.00369):0.01149,(((CEC-22-6899:0.00265,CEC-22-8616:0.00101):0.00128,CEC-22-9317:0.00899):0.00991,CEC-22-9628:0.01668):0.00180):0.00081):0.00093):0.00386,(((CEC-21-2546:0.01571,CEC-21-5362:0.01112):0.00257,CEC-21-4402:0.01408):0.00465,CEC-22-7161:0.01168):0.00042):0.00000,CEC-21-4610:0.02548):0.00042,(CEC-21-2803:0.01356,CEC-22-6826:0.00310):0.00952):0.00065,((((CEC-20-2133:0.00221,CEC-21-5070:0.00287):0.00078,((CEC-21-3462:0.00459,(CEC-22-6575:0.00216,CEC-22-6576:0.00081):0.00508):0.00037,CEC-21-4205:0.00508):0.00083):0.01437,CEC-22-8391:0.01102):0.00364,CEC-22-9854:0.02993):0.00085):0.00985,CEC-21-5729:0.02487):0.00537):0.01279,CEC-21-5082:0.04141):0.00153,(CEC-21-3422:0.00242,CEC-21-4279:0.00337):0.04718):0.00076,((((CEC-20-1861:0.01812,CEC-21-3966:0.01718):0.00084,CEC-21-2664:0.01500):0.03150,(CEC-20-2193:0.01388,CEC-21-5790:0.01706):0.03570):0.00693,CEC-22-8298:0.03965):0.00094):0.00000,((((CEC-20-1478:0.00612,(CEC-20-1603:0.00540,CEC-20-1622:0.00207):0.00807):0.00167,(CEC-22-8200:0.00215,CEC-22-8201:0.00685):0.00399):0.02862,((CEC-20-2105:0.00000,(CEC-21-4908:0.00214,CEC-22-6573:0.00022):0.00177):0.01328,CEC-22-9754:0.01529):0.03892):0.00483,((CEC-22-6374:0.00797,CEC-22-9867:0.01291):0.02509,CEC-22-8742:0.03950):0.01039):0.00201):0.00060):0.00000,(((CEC-19-0743:0.00005,CEC-21-5682:0.00913):0.02091,((CEC-21-4069:0.00506,CEC-21-4644:0.00740):0.01970,CEC-22-7864:0.02919):0.01190):0.01657,((((CEC-20-1784:0.00073,(CEC-21-3565:0.00534,CEC-21-4928:0.00511):0.00000):0.00230,CEC-22-9497:0.00696):0.00313,CEC-22-8430:0.00818):0.04879,CEC-21-5589:0.03232):0.00775):0.00049):0.00148,(((CEC-19-0572:0.00975,(CEC-21-3309:0.00238,CEC-22-8813:0.00846):0.00618):0.03065,((((CEC-20-1410:0.00000,CEC-20-1509:0.00385):0.00531,CEC-22-6928:0.01030):0.00331,CEC-22-9583:0.00725):0.01464,((CEC-21-2960:0.00552,CEC-22-9084:0.00615):0.00339,CEC-22-8896:0.01723):0.00814):0.02964):0.00261,(CEC-20-1338:0.02948,CEC-21-4770:0.02675):0.01644):0.00155):0.00046):0.00112,(((((CEC-19-0688:0.00024,CEC-21-5116:0.00158):0.04891,(CEC-21-4363:0.00524,CEC-22-8290:0.00383):0.03217):0.00240,(CEC-21-3396:0.00000,CEC-21-5174:0.00000):0.04485):0.00399,(((CEC-20-1810:0.02415,(CEC-21-3416:0.01009,CEC-22-6141:0.02340):0.01351):0.00396,CEC-22-8757:0.03152):0.01656,(CEC-21-2470:0.03541,CEC-22-8381:0.05320):0.00392):0.00045):0.00038,CEC-22-7854:0.02658):0.00166):0.00000,(((CEC-21-4976:0.00401,CEC-22-9672:0.00192):0.02295,((((CEC-21-5149:0.01185,CEC-22-6517:0.00510):0.00200,CEC-22-5953:0.00514):0.01257,CEC-22-8963:0.01045):0.00281,CEC-22-6668:0.02725):0.00158):0.02124,(CEC-22-7549:0.03713,CEC-22-8389:0.04556):0.00633):0.00203):0.00121,(((CEC-19-0456:0.00196,CEC-19-0611:0.00412):0.03894,CEC-22-7951:0.03054):0.01097,(((CEC-21-3829:0.01225,(CEC-22-6599:0.00774,CEC-22-7671:0.00650):0.00144):0.00149,(CEC-21-5477:0.01863,CEC-22-9872:0.01344):0.00155):0.02181,CEC-21-4092:0.03405):0.01703):0.00211):0.00000,(((((((((((((((((CEC-19-0124:0.01591,(CEC-22-8906:0.00000,CEC-22-8907:0.00183):0.01119):0.00237,(CEC-21-2698:0.02959,(CEC-21-5715:0.00000,CEC-22-6460:0.00076):0.02304):0.00148):0.00103,(((CEC-20-1342:0.01393,CEC-21-4178:0.01462):0.00139,CEC-21-4264:0.01837):0.00045,(CEC-21-4061:0.01465,(CEC-21-4430:0.01602,CEC-22-7794:0.00880):0.00154):0.00122):0.00222):0.00313,CEC-22-6859:0.01069):0.00368,CEC-22-9379:0.03329):0.00163,CEC-22-7350:0.02204):0.00356,CEC-21-4544:0.02122):0.00615,(((CEC-20-0938:0.00005,CEC-21-3572:0.00505):0.01463,CEC-22-7668:0.02062):0.00857,((CEC-20-1456:0.00000,((CEC-22-7555_2:0.00175,CEC-22-7959:0.00146):0.00044,CEC-22-9454:0.00443):0.00144):0.00627,(CEC-20-2304:0.00362,((CEC-21-2391:0.01384,CEC-22-7980:0.01640):0.04020,CEC-21-3364:0.00196):0.00080):0.00003):0.02879):0.01720):0.00181,((((CEC-19-0236:0.00234,(CEC-22-8388:0.00000,CEC-22-8783:0.00000):0.00907):0.01306,(((((CEC-20-1434:0.00000,CEC-21-5361:0.00110):0.00000,CEC-21-2590:0.00036):0.00111,CEC-21-4580:0.00250):0.00706,CEC-21-5273:0.00565):0.00092,CEC-22-6353:0.00964):0.00334):0.00314,((((CEC-19-0489:0.00316,CEC-21-5451:0.00187):0.01904,CEC-21-4854:0.02345):0.00761,CEC-21-2311:0.01222):0.00163,CEC-21-4718:0.01819):0.00680):0.01355,((CEC-20-1354:0.01262,CEC-22-8335:0.01601):0.00383,CEC-21-4328:0.03015):0.01156):0.00192):0.00906,CEC-20-2129:0.05049):0.00269,(((CEC-19-0309:0.00166,(CEC-21-2327:0.00691,(CEC-21-4055:0.00374,CEC-22-8711:0.00186):0.00447):0.00518):0.00100,CEC-20-1527:0.01047):0.00053,(CEC-20-1962:0.01140,CEC-22-6540:0.01055):0.00082):0.04013):0.00000,((((CEC-19-0521:0.02596,((CEC-19-0693:0.02150,(CEC-21-4240:0.01159,CEC-22-7819:0.01574):0.01220):0.00289,(((CEC-21-3728:0.01091,CEC-21-4013:0.01846):0.01090,CEC-21-4138:0.00744):0.00089,CEC-22-8132:0.01862):0.00066):0.00385):0.02695,(CEC-21-2944:0.03428,(CEC-21-3629:0.00821,CEC-22-9512:0.00284):0.03358):0.00744):0.00307,CEC-22-6869:0.05888):0.00179,(((CEC-20-0902:0.00191,(CEC-22-7002:0.00111,CEC-22-7280:0.00279):0.00576):0.00908,((CEC-20-1387:0.00672,(CEC-21-2777:0.00120,CEC-21-3484:0.00000):0.00649):0.00269,CEC-21-4629:0.00835):0.00376):0.00956,CEC-21-3578:0.02532):0.01796):0.00295):0.00038,(CEC-19-0289:0.04377,((((CEC-20-1000:0.02443,CEC-21-5102:0.01791):0.00481,CEC-20-1946:0.01948):0.02122,(CEC-21-2954:0.01414,(CEC-21-3610:0.01576,CEC-22-9679:0.02096):0.00244):0.03197):0.00518,(CEC-20-2055:0.02124,(CEC-21-5170:0.00242,CEC-21-5270:0.00051):0.02842):0.02100):0.00190):0.00335):0.00039,((((((((((CEC-19-0227:0.00133,CEC-22-7839:0.00176):0.00600,CEC-21-2349:0.00666):0.01625,CEC-20-1975:0.00248):0.01024,((CEC-21-4591:0.00700,CEC-22-6221:0.01344):0.00400,CEC-22-8978:0.02739):0.00246):0.01710,(CEC-19-0749:0.02806,CEC-22-8728:0.02795):0.00863):0.01608,CEC-21-4038:0.05036):0.00573,CEC-22-8778:0.03309):0.00078,((((CEC-19-0421:0.02232,CEC-22-8483:0.03476):0.00751,((((CEC-20-2019:0.00215,CEC-21-5531:0.00567):0.01482,CEC-22-6984:0.00395):0.00341,(CEC-21-4269:0.00000,CEC-22-6994:0.00072):0.00252):0.00381,CEC-21-4268:0.00319):0.02326):0.00837,CEC-22-6516:0.05701):0.00374,(CEC-21-5755:0.02986,(CEC-22-7682:0.01500,CEC-22-8278:0.01668):0.01453):0.01630):0.00064):0.00125,((CEC-21-4479:0.05593,CEC-22-6946:0.05888):0.00466,CEC-22-8599:0.04786):0.00365):0.00080,((CEC-19-0922:0.04593,CEC-21-3269:0.03669):0.00393,CEC-22-6954:0.04394):0.00165):0.00042):0.00000,(CEC-22-9382:0.00182,CEC-22-9384:0.00052):0.05320):0.00072,CEC-21-4123:0.03722):0.00000,((((CEC-19-0239:0.04649,(CEC-21-3952:0.00000,CEC-22-8015:0.00450):0.04773):0.00515,CEC-22-9654:0.04409):0.00261,(((CEC-19-0382:0.01803,CEC-22-9706:0.01968):0.02704,(((CEC-19-0450:0.00000,CEC-19-0686:0.00121):0.00234,CEC-21-5051:0.00509):0.01068,CEC-21-3242:0.00959):0.02798):0.00389,CEC-21-3922:0.04184):0.00723):0.00390,((CEC-21-3336:0.04426,(CEC-21-3347:0.00163,CEC-21-5856:0.00486):0.05330):0.00126,(CEC-21-3857:0.04131,(CEC-22-8473:0.06045,CEC-22-8706:0.04645):0.00250):0.00095):0.00051):0.00003):0.00037):0.00073,(CEC-19-0607:0.04665,((((CEC-19-0784:0.01423,(CEC-20-1795:0.00231,((CEC-21-2469:0.00163,CEC-22-8282:0.00000):0.00287,(CEC-22-6249:0.00000,(CEC-22-7209:0.00098,CEC-22-7223:0.00000):0.00000):0.00182):0.00528):0.00452):0.00262,CEC-20-1965:0.00993):0.00086,(CEC-22-6151:0.00769,CEC-22-6156:0.00697):0.00426):0.00716,((CEC-21-5165:0.01004,CEC-22-6648:0.01516):0.00184,CEC-22-7113:0.01241):0.00912):0.02041):0.01564):0.00034,((((((((CEC-20-1211:0.00641,CEC-22-6409:0.00621):0.00111,CEC-22-7374:0.00188):0.00167,CEC-21-5457:0.00411):0.03802,(((CEC-21-2601:0.00886,(CEC-21-5243:0.00409,CEC-22-8227:0.00577):0.00149):0.00142,CEC-21-4052:0.00754):0.02630,(((CEC-21-3532:0.01282,CEC-21-3569:0.00709):0.00132,(CEC-22-6621:0.00390,CEC-22-6676:0.01451):0.00788):0.01244,CEC-21-3919:0.03958):0.00268):0.01617):0.00303,(CEC-21-5721:0.04856,(CEC-22-9588:0.00007,CEC-22-9635:0.00173):0.03723):0.00165):0.00039,CEC-20-1517:0.04440):0.00087,(((((((CEC-20-1595:0.00425,CEC-20-1803:0.01153):0.00200,CEC-21-4696:0.00957):0.00545,CEC-22-9341:0.02703):0.01544,((CEC-21-4750:0.00746,CEC-21-4933:0.00712):0.01074,CEC-21-5244:0.02306):0.01707):0.00876,(CEC-21-3433:0.00879,CEC-21-3925:0.00737):0.03007):0.01568,(CEC-21-3699:0.02669,CEC-21-5722:0.02754):0.02056):0.00370,(CEC-21-2411:0.01158,(CEC-21-5342:0.00701,CEC-22-7089:0.00632):0.00745):0.03571):0.00237):0.00000,(CEC-21-2322:0.05237,CEC-22-9251:0.04527):0.00271):0.00110):0.00037):0.00036):0.00067,(((((((((((CEC-19-0091:0.01238,(CEC-19-0188:0.00410,CEC-22-7007:0.00600):0.00652):0.00122,(CEC-21-2569:0.00260,CEC-22-6394:0.00000):0.01249):0.00050,(CEC-21-4078:0.00794,CEC-22-7398:0.00368):0.00799):0.00258,((CEC-21-4059:0.00836,(CEC-21-5298:0.00000,CEC-21-5322:0.01604):0.00351):0.00705,((CEC-22-6230:0.00233,CEC-22-8999:0.00281):0.00079,CEC-22-7458:0.00236):0.00911):0.00904):0.00174,(CEC-19-0333:0.01440,((((CEC-19-1018:0.00213,(CEC-20-1882:0.00370,((CEC-22-7588:0.00000,CEC-22-7817:0.00123):0.00415,(CEC-22-9058:0.00000,CEC-22-9122:0.00319):0.00040):0.00211):0.00035):0.00055,CEC-20-1363:0.00338):0.00230,CEC-20-1200:0.00386):0.00565,(CEC-22-6968:0.00841,CEC-22-9749:0.01985):0.00187):0.00314):0.00040):0.00141,CEC-19-0924:0.01375):0.00342,CEC-21-3604:0.03134):0.00387,(((CEC-21-2495:0.00840,(CEC-21-3042:0.00000,CEC-22-6691:0.00368):0.01269):0.00531,(CEC-21-2583:0.01034,CEC-21-3203:0.00766):0.00991):0.00796,CEC-22-7283:0.01644):0.00203):0.00910,(((CEC-20-1302:0.01364,CEC-21-2685:0.01661):0.00297,CEC-21-3434:0.01968):0.00441,CEC-22-8948:0.02299):0.01396):0.01925,CEC-21-2998:0.02904):0.00242,CEC-20-1142:0.04242):0.00076):0.00029,((((((((CEC-19-0388:0.00274,CEC-19-1013:0.00000):0.01503,((((CEC-20-1680:0.00212,CEC-21-2779:0.01090):0.00064,(CEC-21-5749:0.00037,CEC-21-5750:0.00000):0.00860):0.00059,(CEC-22-7461:0.00557,CEC-22-7462:0.00497):0.00937):0.00052,CEC-21-5615:0.03993):0.00196):0.00122,CEC-22-6043:0.01714):0.00286,CEC-20-2076:0.01588):0.00792,CEC-20-1489:0.03394):0.01185,((CEC-21-4782:0.00893,CEC-22-8776:0.01049):0.03093,CEC-22-6117:0.04397):0.00481):0.00768,(((CEC-19-0457:0.00181,(CEC-21-2333:0.00638,(CEC-22-6943:0.00257,CEC-22-6956:0.00176):0.01107):0.00166):0.01728,(CEC-21-4414:0.01024,CEC-22-7022:0.02560):0.00480):0.00532,CEC-22-7821:0.02119):0.02255):0.00621,((((CEC-19-0610:0.00000,CEC-21-3151:0.00380):0.03719,((CEC-20-1854:0.01843,((CEC-21-4771:0.00892,CEC-22-6463:0.00437):0.02465,CEC-22-8954:0.01275):0.00577):0.00713,((CEC-21-3279:0.01195,CEC-22-9218:0.01388):0.01022,CEC-22-6158:0.01527):0.01019):0.01192):0.00382,CEC-21-3840:0.02448):0.00281,CEC-21-4110:0.04217):0.00221):0.00055):0.00046):0.00055,(((((CEC-19-0094:0.00947,CEC-19-0343:0.01235):0.02655,(((((((CEC-19-0378:0.00306,CEC-21-3133:0.00071):0.00000,(CEC-22-7042:0.00636,CEC-22-7431:0.00609):0.00537):0.00256,CEC-20-1121:0.00737):0.02408,((CEC-20-1917:0.01131,(CEC-21-4609:0.00755,CEC-22-7573:0.00735):0.01657):0.00113,(((((CEC-21-2383:0.00325,CEC-21-3124:0.00605):0.00149,(CEC-22-6932:0.00300,(CEC-22-7305:0.00356,CEC-22-8726:0.00250):0.00090):0.00427):0.01331,CEC-22-7523:0.02520):0.00049,CEC-21-3437:0.01050):0.00058,CEC-22-7620:0.01669):0.00046):0.00255):0.00401,(CEC-21-2530:0.01006,(CEC-21-5037:0.00000,CEC-21-5038:0.00072):0.01662):0.00696):0.00901,CEC-21-2957:0.01818):0.00651,(CEC-20-1389:0.00351,(CEC-20-1658:0.00407,CEC-21-4076:0.01064):0.00310):0.03339):0.00971):0.00282,((((CEC-19-0302:0.01541,CEC-21-3485:0.01698):0.00856,CEC-22-7428:0.02558):0.00258,(((CEC-20-1660:0.00594,CEC-21-2623:0.00312):0.00400,CEC-22-8051:0.01000):0.01203,((CEC-21-2717:0.00089,CEC-21-2743:0.00066):0.00863,(CEC-21-3886:0.00093,CEC-21-4238:0.00474):0.00309):0.02390):0.00289):0.02211,(((((CEC-20-1557:0.00036,CEC-20-1857:0.00036):0.00422,CEC-22-9367:0.00538):0.00121,CEC-21-3593:0.00715):0.00511,(CEC-21-4379:0.00325,CEC-22-7274:0.01318):0.00180):0.02289,(CEC-21-3524:0.01924,CEC-21-4291:0.01842):0.00795):0.01018):0.00155):0.00609,CEC-21-3348:0.03803):0.00210,(((CEC-19-0229:0.02319,((CEC-19-0859:0.03256,((CEC-21-4426:0.00636,(CEC-22-6937:0.00000,CEC-22-6944:0.00079):0.00255):0.00049,(CEC-22-9041:0.00433,CEC-22-9606:0.00602):0.00092):0.02559):0.00142,(CEC-21-2500:0.01320,CEC-21-3505:0.01434):0.01237):0.00097):0.00703,CEC-22-9618:0.02765):0.02156,CEC-21-2972:0.05186):0.00080):0.00095):0.00088,(((((((((CEC-19-0055:0.00436,CEC-21-3835:0.00639):0.00919,CEC-21-3678:0.02283):0.00966,CEC-21-4487:0.03017):0.00193,CEC-22-8937:0.01233):0.02348,(((CEC-20-1317:0.02466,CEC-21-4720:0.02067):0.00284,CEC-22-8527:0.02368):0.00206,CEC-22-8716:0.02592):0.00285):0.00526,((((CEC-21-2719:0.00000,CEC-22-7515:0.00354):0.01785,(((CEC-22-6373:0.00185,CEC-22-7667:0.00617):0.00221,CEC-22-7967:0.00406):0.00043,CEC-22-9806:0.00000):0.01267):0.00648,CEC-21-4217:0.00973):0.00584,CEC-22-7513:0.02396):0.01901):0.00671,(((((CEC-19-0415:0.01057,CEC-22-8569:0.00777):0.00345,((CEC-21-3445:0.00419,CEC-21-3637:0.00000):0.01051,CEC-21-4466:0.00682):0.00269):0.01040,(CEC-21-3822:0.01619,CEC-22-6197:0.01401):0.01309):0.02033,((((CEC-20-1730:0.00038,CEC-21-3973:0.00543):0.00036,CEC-22-8337:0.00000):0.00037,CEC-22-7180:0.00246):0.00299,((CEC-20-1991:0.00073,CEC-21-5593:0.00081):0.00542,(CEC-21-3411:0.00036,CEC-21-4834:0.00464):0.00485):0.00393):0.04384):0.01242,CEC-19-0617:0.05761):0.00205):0.00775,(CEC-21-4469:0.00128,CEC-21-4551:0.00525):0.04611):0.00518,(((((CEC-19-0183:0.03110,(((((CEC-19-0745:0.00980,((CEC-21-5224:0.00181,CEC-21-5225:0.00435):0.00642,CEC-22-7035:0.01500):0.00169):0.00035,(CEC-20-0969:0.01009,(CEC-22-6010:0.01133,CEC-22-6700:0.00782):0.00853):0.00217):0.00423,(CEC-21-5751:0.00743,CEC-22-6170:0.00157):0.00268):0.00670,CEC-20-2043:0.01276):0.00375,CEC-20-1635:0.01537):0.03352):0.00385,CEC-22-7855:0.07028):0.00096,(CEC-20-1263:0.01902,(((CEC-21-3479:0.00000,CEC-21-3535:0.00324):0.00293,CEC-22-9584:0.00811):0.00060,CEC-22-9631:0.00125):0.01707):0.04295):0.00000,((CEC-19-0427:0.00063,CEC-21-5652:0.00453):0.03733,CEC-21-5867:0.05056):0.00271):0.00078,((CEC-20-1275:0.03902,CEC-21-3888:0.03816):0.01193,CEC-22-7282:0.03547):0.00356):0.00093):0.00035):0.00038,(((CEC-20-2035:0.00232,CEC-22-7950:0.00471):0.02186,(((CEC-21-2588:0.00102,CEC-21-4563:0.00410):0.01034,CEC-22-6111:0.01646):0.00158,CEC-22-8324:0.00610):0.00770):0.02567,((CEC-20-2288:0.00135,CEC-22-6979:0.00120):0.04681,CEC-22-6294:0.03985):0.00695):0.00208):0.00032,((((((((CEC-19-0041:0.02710,CEC-22-8982:0.02968):0.00075,(((CEC-20-1466:0.00419,CEC-20-1469:0.00000):0.00136,CEC-21-4334:0.01075):0.01727,CEC-21-2903:0.03283):0.00254):0.00064,CEC-22-9570:0.03655):0.00082,((((CEC-19-0173:0.00000,(CEC-19-0177:0.00000,CEC-19-0604:0.00368):0.00000):0.00777,CEC-21-5285:0.00862):0.01424,((CEC-19-0313:0.00753,CEC-21-4911:0.02029):0.00459,CEC-21-5134:0.01332):0.00421):0.00646,(((CEC-20-1265:0.00537,CEC-20-1266:0.00128):0.00977,(CEC-22-7414:0.00038,CEC-22-8712:0.00142):0.03006):0.00535,(CEC-21-3954:0.01250,(CEC-22-6333:0.00636,CEC-22-9282:0.01797):0.01176):0.00614):0.01120):0.00196):0.00125,((CEC-21-4833:0.02255,CEC-22-9101:0.02199):0.00523,(CEC-22-6046:0.01296,CEC-22-6047:0.01353):0.01172):0.00607):0.00215,((((((CEC-19-0065:0.00161,((((CEC-19-0310:0.00000,(CEC-21-2812:0.00036,(CEC-21-2887:0.00215,CEC-21-3964:0.00215):0.00036):0.00036):0.00036,(CEC-19-0370:0.00181,((((CEC-20-2101:0.00439,CEC-22-7974:0.00333):0.00071,CEC-22-8221:0.00333):0.00067,(CEC-21-2728:0.00071,(CEC-21-4792:0.00000,CEC-21-4851:0.00000):0.00434):0.00036):0.00036,((CEC-22-6887:0.00293,CEC-22-7976:0.00000):0.00175,CEC-22-9411:0.00552):0.00073):0.00034):0.00072):0.00109,CEC-22-9509:0.00255):0.00549,CEC-22-8615:0.00885):0.00168):0.00054,CEC-21-2346:0.01088):0.00136,CEC-21-2592:0.01332):0.01112,((CEC-21-2332:0.00000,CEC-22-7776:0.00327):0.01320,CEC-22-9530:0.02628):0.00193):0.00205,((CEC-19-0804:0.00050,(CEC-22-9478:0.00254,CEC-22-9636:0.00108):0.00249):0.01896,(CEC-22-6818:0.00039,CEC-22-6820:0.00413):0.01695):0.00171):0.00157,((((((CEC-19-0433:0.00038,CEC-21-2572:0.00000):0.00665,(CEC-21-4216:0.00000,CEC-22-6682:0.00036):0.00669):0.00051,CEC-21-4107:0.01107):0.00050,((CEC-20-1126:0.00189,((CEC-20-1445:0.00181,((CEC-21-2452:0.00311,CEC-21-4628:0.00272):0.00550,CEC-22-8117:0.00176):0.00229):0.00624,(CEC-21-2830:0.00373,CEC-21-5704:0.00727):0.00206):0.00183):0.00206,CEC-21-4179:0.00172):0.00085):0.00400,CEC-21-3189:0.00750):0.00489,CEC-22-9792:0.00613):0.01499):0.01170):0.01172,CEC-21-4585:0.03328):0.00920,(((CEC-19-0092:0.01360,CEC-21-3581:0.01148):0.01933,CEC-21-3431:0.03932):0.01083,((((CEC-21-3812:0.01383,CEC-22-7995:0.02055):0.00912,CEC-22-8269:0.01704):0.00987,CEC-22-7126:0.02955):0.00521,CEC-22-8730:0.02945):0.01212):0.00119):0.00880):0.00037,(((((CEC-19-0140:0.03235,(CEC-21-4497:0.03630,(CEC-21-4707:0.02145,CEC-22-9253:0.04119):0.01165):0.01858):0.00340,CEC-20-1643:0.04772):0.00137,(CEC-19-0253:0.05584,((CEC-21-2350:0.00387,(CEC-22-6757:0.01115,CEC-22-8852:0.00824):0.00375):0.03203,CEC-21-3143:0.04759):0.00387):0.00020):0.00121,(CEC-21-2446:0.05603,(CEC-21-5389:0.04768,CEC-22-6890:0.04601):0.00440):0.00076):0.00184,(((((((CEC-19-0254:0.00423,CEC-21-5375:0.00519):0.00175,CEC-20-1141:0.00684):0.01401,(CEC-21-4516:0.03707,CEC-22-9156:0.00696):0.00348):0.00162,(CEC-21-3903:0.01081,CEC-21-4318:0.01820):0.00146):0.00394,CEC-20-1701:0.02153):0.00184,CEC-22-9798:0.02594):0.02948,(((CEC-20-0908:0.00330,(CEC-22-6041:0.00821,CEC-22-7471:0.00690):0.00213):0.03953,(CEC-21-3755:0.03842,CEC-21-5526:0.02641):0.00490):0.00088,((CEC-21-3055:0.04008,CEC-21-3754:0.03714):0.00173,((CEC-21-3339:0.01290,CEC-22-6320:0.01123):0.02174,(CEC-22-7230:0.02772,CEC-22-7521:0.03068):0.00767):0.00105):0.00234):0.00609):0.00251):0.00068):0.00074,((((((((((CEC-19-0412:0.00000,CEC-22-8005:0.00426):0.00705,(CEC-21-2581:0.00000,CEC-22-9380:0.00247):0.00408):0.00464,(CEC-21-4837:0.00649,CEC-21-5894:0.01323):0.00278):0.00495,CEC-21-2455:0.00551):0.00297,CEC-21-3786:0.00490):0.01941,(CEC-20-1109:0.00492,((((CEC-21-3236:0.00072,(CEC-22-7841:0.00287,CEC-22-8480:0.00217):0.00032):0.00035,CEC-21-3283:0.00000):0.00000,CEC-22-6593:0.00284):0.00000,CEC-21-4849:0.00072):0.00513):0.02273):0.01156,CEC-20-2281:0.02887):0.00279,(CEC-21-4097:0.04065,(CEC-22-8931:0.00023,CEC-22-8933:0.00724):0.03431):0.00270):0.00855,((((((((((CEC-19-0717:0.01547,CEC-22-9278:0.00626):0.00081,(CEC-21-5311:0.00251,CEC-22-8427:0.00361):0.00161):0.00055,CEC-22-9297:0.00144):0.00178,(CEC-21-4856:0.00220,CEC-22-7149:0.00142):0.00224):0.00061,CEC-22-8382:0.02195):0.00250,CEC-22-7544:0.00877):0.01317,CEC-22-6425:0.02297):0.00072,(((((CEC-21-2454:0.00000,CEC-21-2466:0.00147):0.02222,CEC-21-2742:0.02284):0.00434,CEC-21-4956:0.02205):0.00102,(CEC-21-3987:0.00988,CEC-22-7198:0.01249):0.00989):0.00079,((CEC-21-5176:0.00320,CEC-22-8926:0.00343):0.00424,CEC-22-6426:0.01320):0.01784):0.00191):0.00205,CEC-20-1184:0.02767):0.00630,CEC-19-0803:0.03342):0.01179):0.00448,((((((CEC-20-1304:0.00727,CEC-22-8519:0.01424):0.00176,CEC-22-8580:0.00599):0.00189,(CEC-20-2165:0.00035,(CEC-21-3843:0.00000,(CEC-21-4783:0.00035,CEC-22-7090:0.00036):0.00000):0.00000):0.00460):0.00087,CEC-21-3095:0.00947):0.00231,CEC-22-9614:0.00786):0.03916,(CEC-21-2809:0.03082,CEC-22-9000:0.02837):0.00455):0.00086):0.00169):0.00136,(((CEC-20-1140:0.03543,CEC-22-6155:0.04142):0.00271,(((CEC-20-1310:0.01280,CEC-21-2781:0.01602):0.00089,(CEC-21-4896:0.00251,CEC-22-6952:0.00052):0.01592):0.03985,(CEC-20-1331:0.02257,(CEC-21-4809:0.00426,CEC-22-5976:0.00135):0.00963):0.03758):0.00307):0.00392,(CEC-20-1778:0.01490,CEC-21-5933:0.01537):0.02882):0.00352):0.00039,((((((CEC-19-0305:0.00915,(((CEC-21-2523:0.00240,CEC-22-6743:0.00052):0.00065,(CEC-21-3885:0.00120,CEC-22-6742:0.00072):0.00162):0.01077,CEC-21-5073:0.01097):0.00502):0.00552,(((CEC-20-1167:0.00431,(CEC-20-1421:0.00000,CEC-21-3234:0.00365):0.00207):0.00751,(((CEC-21-2736:0.00036,CEC-21-3517:0.00608):0.00067,(CEC-22-8656:0.00000,CEC-22-9040:0.00035):0.00658):0.00291,CEC-22-8826:0.01261):0.00305):0.01044,(CEC-21-4864:0.00344,CEC-22-8431:0.00285):0.02165):0.00260):0.00379,(((((((CEC-20-1428:0.00072,CEC-21-2910:0.00437):0.00402,CEC-22-7688:0.00555):0.00134,(CEC-21-3063:0.00601,CEC-22-9368:0.00249):0.00432):0.00284,(((CEC-21-3455:0.00036,CEC-21-3556:0.00320):0.00085,CEC-21-4513:0.00488):0.00522,CEC-22-9718:0.00454):0.00323):0.00517,CEC-21-5756:0.00558):0.00094,(((CEC-20-2090:0.00000,CEC-21-5900:0.00361):0.00519,((CEC-21-3303:0.00114,CEC-22-9207:0.00608):0.00239,(CEC-21-3690:0.00405,(CEC-22-9161:0.00815,CEC-22-9728:0.00019):0.00504):0.00147):0.00243):0.00295,CEC-20-2243:0.01187):0.00151):0.00059,CEC-22-9299:0.00245):0.00317):0.00333,(CEC-21-3005:0.00000,CEC-21-3006:0.00388):0.01248):0.01503,CEC-22-9185:0.01366):0.02022,(CEC-20-1895:0.03446,CEC-21-2483:0.02524):0.00395):0.00000):0.00119,(CEC-21-3951:0.02312,(CEC-22-7188:0.01613,CEC-22-8086:0.02096):0.00876):0.01482):0.00081,(((((((CEC-19-0603:0.01989,(CEC-21-2981:0.00631,CEC-21-2982:0.00323):0.00307):0.00089,CEC-21-3153:0.01152):0.00850,CEC-20-0002:0.01694):0.00931,(CEC-19-0739:0.00691,CEC-20-1523:0.00136):0.02066):0.00287,((((CEC-19-0615:0.01092,(CEC-20-1560:0.00482,(((CEC-22-7189:0.00179,CEC-22-7206:0.00143):0.00582,CEC-22-9855:0.00569):0.00173,CEC-22-8339:0.00000):0.00087):0.00474):0.00126,CEC-22-7076:0.00437):0.00130,CEC-21-3997:0.00255):0.01314,CEC-21-3875:0.01547):0.02369):0.00988,(CEC-20-1153:0.00323,CEC-20-1178:0.00010):0.03729):0.01604,CEC-22-7879:0.04375):0.00000):0.02771,CEC-22-9182:0.02234):0.00000;
```
