## Supplementary material for "HIV Transmission Dynamics in Greater Mexico City are Shaped by Dense Spatial Mixing": SF4_HIV_LARGE-SCALE.tree (part 1 of 3)

```
(CEC-19-0002|MEX|ST_1|Cluster_NA|2019/07/17:0.0065691031,((((((((((((((((((((((((((((((((((((((((CEC-19-0003|MEX|ST_1|Cluster_NA|2019/07/17:0.0187091583,((CEC-22-7539|MEX|ST_2|Cluster_NA|2022/05/17:0.0000027755,CEC-22-8810|MEX|ST_1|Cluster_NA|2022/08/30:0.0007352268):0.0145662333,CEC-22-9167|MEX|ST_1|Cluster_NA|2022/10/03:0.0108746466):0.0061551243):0.0009826517,(E6727-JOFC|MEX|ST_3|Cluster_NA|2018/01/01:0.0137911774,E7065-JARM|MEX|ST_1|Cluster_NA|2018/01/01:0.0029449896):0.0045732143):0.0068795071,CEC-20-1234|MEX|ST_1|Cluster_NA|2020/08/21:0.0260214880):0.0037305209,((((CEC-20-1718|MEX|ST_1|Cluster_NA|2020/10/15:0.0032603070,CEC-20-1734|MEX|ST_1|Cluster_NA|2020/10/15:0.0025200684):0.0016738561,CEC-20-1729|MEX|ST_1|Cluster_NA|2020/10/14:0.0042629799):0.0083547873,E4592-RFT|MEX|ST_3|Cluster_NA|2017/01/01:0.0003678148):0.0160828866,((((CEC-21-2509|MEX|ST_1|Cluster_NA|2021/01/29:0.0051198551,CEC-22-7344|MEX|ST_1|Cluster_NA|2022/04/29:0.0193711404):0.0031777700,CEC-21-4057|MEX|ST_1|Cluster_NA|2021/06/21:0.0172503194):0.0115350803,CEC-22-7690|MEX|ST_1|Cluster_NA|2022/05/26:0.0217151129):0.0034498882,((CEC-21-2714|MEX|ST_1|Cluster_NA|2021/02/19:0.0210686911,((CEC-21-3779|MEX|ST_1|Cluster_NA|2021/05/25:0.0038599175,CEC-22-7014|MEX|ST_2|Cluster_NA|2022/03/31:0.0039127906):0.0302100154,CEC-21-4348|MEX|ST_2|Cluster_NA|2021/07/16:0.0338183861):0.0029968367):0.0008513899,E0625-FMC|MEX|ST_1|Cluster_NA|2012/01/01:0.0111431128):0.0008610475):0.0046037902):0.0011398973):0.0014986728,(CEC-22-7538|MEX|ST_2|Cluster_NA|2022/05/17:0.0133208830,CEC-22-9556|MEX|ST_2|Cluster_NA|2022/11/10:0.0095821985):0.0256210377):0.0087831953,(CEC-22-6313|MEX|ST_1|Cluster_NA|2022/01/31:0.0294434957,MH352716|US|ST_NA|Cluster_NA|2011/01/01:0.0192499197):0.0063032423):0.0063605686,(((((((CEC-19-1034|MEX|ST_2|Cluster_NA|2019/12/11:0.0154534094,CEC-22-9039|MEX|ST_1|Cluster_NA|2022/09/22:0.0135666085):0.0043211570,E2720-ATDC|MEX|ST_3|Cluster_NA|2015/01/01:0.0026105644):0.0109739804,((((CEC-20-0975|MEX|ST_1|Cluster_NA|2020/07/21:0.0040898678,CEC-22-7756|MEX|ST_2|Cluster_NA|2022/05/31:0.0031002683):0.0074205510,E0387-FQ|MEX|ST_3|Cluster_NA|2012/01/01:0.0035835084):0.0006561033,(CEC-21-2384|MEX|ST_2|Cluster_NA|2021/01/15:0.0206417552,E6656-JDPB|MEX|ST_3|Cluster_NA|2018/01/01:0.0160170513):0.0000071880):0.0045637325,(((CEC-22-6875|MEX|ST_1|Cluster_NA|2022/03/22:0.0039819485,CEC-22-7070|MEX|ST_1|Cluster_NA|2022/04/05:0.0000027755):0.0002789167,CEC-22-7914|MEX|ST_1|Cluster_NA|2022/06/13:0.0077666638):0.0006537578,CEC-22-8498|MEX|ST_1|Cluster_NA|2022/08/05:0.0074455077):0.0260235765):0.0000065961):0.0000075542,((((((((CEC-21-5651|MEX|ST_1|Cluster_NA|2021/11/23:0.0067638940,((E3591-JLGR|MEX|ST_3|Cluster_NA|2017/01/01:0.0038833315,E5599-AGG|MEX|ST_3|Cluster_NA|2017/01/01:0.0029110089):0.0009728176,E3923-JECA|MEX|ST_3|Cluster_NA|2017/01/01:0.0009648819):0.0027597242):0.0091057556,E6103-EGG|MEX|ST_3|Cluster_NA|2018/01/01:0.0220126611):0.0020448535,E4707-PAHT|MEX|ST_3|Cluster_NA|2017/01/01:0.0082927891):0.0007956085,E0573-RGC|MEX|ST_3|Cluster_NA|2012/01/01:0.0112596195):0.0016931501,((KU190559|CA|ST_NA|Cluster_NA|2011/01/01:0.0030992360,E0547-TAA|MEX|ST_3|Cluster_NA|2012/01/01:0.0066493726):0.0017281917,MG943059|US|ST_NA|Cluster_NA|2014/01/01:0.0060630981):0.0011484999):0.0008374285,((((((CEC-22-6014|MEX|ST_1|Cluster_NA|2022/01/06:0.0000027755,CEC-22-8592|MEX|ST_2|Cluster_NA|2022/08/12:0.0003614113):0.0201970551,CEC-22-6066|MEX|ST_1|Cluster_NA|2022/01/11:0.0152351873):0.0066191509,(E2262-JROA|MEX|ST_3|Cluster_NA|2015/01/01:0.0000027755,(E3006-JIDM|MEX|ST_3|Cluster_NA|2016/01/01:0.0010811980,E5501-AOAM|MEX|ST_3|Cluster_NA|2017/01/01:0.0000027755):0.0082936084):0.0062535423):0.0007191126,E2549-CJGG|MEX|ST_3|Cluster_NA|2015/01/01:0.0088859186):0.0006981339,(E3563-CACA|MEX|ST_3|Cluster_NA|2017/01/01:0.0104971603,(E5490-LCV|MEX|ST_3|Cluster_NA|2017/01/01:0.0029272885,E5968-OFG|MEX|ST_3|Cluster_NA|2018/01/01:0.0094002818):0.0042533364):0.0006717465):0.0007696049,(((E0324-HAE|MEX|ST_3|Cluster_NA|2012/01/01:0.0030708083,E1448-VMG|MEX|ST_3|Cluster_NA|2014/01/01:0.0000027755):0.0029383175,E4497-AAAA|MEX|ST_3|Cluster_NA|2017/01/01:0.0073427259):0.0013558110,E1803-HCMR|MEX|ST_3|Cluster_NA|2014/01/01:0.0121178126):0.0026688463):0.0000070855):0.0000027755,(E5426-RAGC|MEX|ST_1|Cluster_NA|2017/01/01:0.0000027755,(E6374-LLA|MEX|ST_3|Cluster_NA|2018/01/01:0.0077847427,E7430-FATS|MEX|ST_3|Cluster_NA|2018/01/01:0.0111477854):0.0029756212):0.0058624295):0.0000065826,(E2711-RPNG|MEX|ST_3|Cluster_NA|2015/01/01:0.0036991081,E3371-JHMM|MEX|ST_3|Cluster_NA|2017/01/01:0.0029374579):0.0028995005):0.0000075542):0.0017259111,E3648-CRQ|MEX|ST_3|Cluster_NA|2017/01/01:0.0129794517):0.0098405294,E0561-ASG|MEX|ST_3|Cluster_NA|2012/01/01:0.0184194473):0.0132418623,(MH352628|US|ST_NA|Cluster_NA|2015/01/01:0.0333845917,(MH354862|US|ST_NA|Cluster_NA|2013/01/01:0.0015412084,MH355078|US|ST_NA|Cluster_NA|2014/01/01:0.0007359414):0.0370184514):0.0066275683):0.0037379114):0.0011575663,(((KEXV01038357|BR|ST_NA|Cluster_NA|2016/01/01:0.0326665421,KEXV01038489|BR|ST_NA|Cluster_NA|2016/01/01:0.0144856138):0.0002438407,KEXV01038441|BR|ST_NA|Cluster_NA|2016/01/01:0.0129957117):0.0135597505,(((MG942204|US|ST_NA|Cluster_NA|2011/01/01:0.0031758021,MG942828|US|ST_NA|Cluster_NA|2013/01/01:0.0016009649):0.0000027755,(MG942993|US|ST_NA|Cluster_NA|2014/01/01:0.0091759797,MG943420|US|ST_NA|Cluster_NA|2015/01/01:0.0015949248):0.0008464136):0.0007447685,MN971708|US|ST_NA|Cluster_NA|2017/01/01:0.0050088228):0.0273732892):0.0033226360):0.0000066047,(((((((((CEC-19-0122|MEX|ST_1|Cluster_NA|2019/08/27:0.0003702467,(CEC-19-0711|MEX|ST_1|Cluster_NA|2019/11/01:0.0020004774,CEC-21-3227|MEX|ST_1|Cluster_NA|2021/04/09:0.0031737511):0.0019622910):0.0007218518,CEC-21-4898|MEX|ST_1|Cluster_NA|2021/09/20:0.0043257349):0.0004727061,(CEC-20-1609|MEX|ST_1|Cluster_NA|2020/10/05:0.0037033589,CEC-21-5710|MEX|ST_1|Cluster_NA|2021/11/26:0.0052962120):0.0006633216):0.0025307732,(CEC-19-0554|MEX|ST_1|Cluster_NA|2019/10/16:0.0032973474,(CEC-21-3357|MEX|ST_2|Cluster_NA|2021/04/20:0.0047071869,CEC-21-3574|MEX|ST_2|Cluster_NA|2021/05/07:0.0081274158):0.0013171882):0.0002965510):0.0020693079,CEC-22-7170|MEX|ST_1|Cluster_NA|2022/04/18:0.0017375583):0.0320453664,(((((((((((((((((((CEC-19-0419|MEX|ST_1|Cluster_NA|2019/10/02:0.0029677383,(E4353-LEMG|MEX|ST_3|Cluster_NA|2017/01/01:0.0033795472,E4575-EARV|MEX|ST_3|Cluster_NA|2017/01/01:0.0028859144):0.0033106548):0.0012485214,CEC-22-7477|MEX|ST_1|Cluster_NA|2022/05/12:0.0112047133):0.0022876357,E2335-ICT|MEX|ST_3|Cluster_NA|2015/01/01:0.0090875686):0.0010102429,CEC-22-6653|MEX|ST_1|Cluster_NA|2022/03/02:0.0147624856):0.0000075542,((CEC-22-6521|MEX|ST_2|Cluster_NA|2022/02/18:0.0069664861,E5035-CDVG|MEX|ST_1|Cluster_NA|2017/01/01:0.0009083614):0.0029197836,CEC-22-9510|MEX|ST_2|Cluster_NA|2022/11/07:0.0228073986):0.0043455811):0.0111821793,((CEC-21-3876|MEX|ST_1|Cluster_NA|2021/06/04:0.0000027755,CEC-21-4255|MEX|ST_1|Cluster_NA|2021/07/09:0.0019140359):0.0113643186,CEC-22-9250|MEX|ST_1|Cluster_NA|2022/10/07:0.0106898299):0.0082983982):0.0182400496,E6249-AAPL|MEX|ST_3|Cluster_NA|2018/01/01:0.0020762587):0.0034022000,(((((((((((((((CEC-19-0746|MEX|ST_2|Cluster_NA|2019/11/06:0.0009272013,(E3869-RIGO|MEX|ST_3|Cluster_NA|2017/01/01:0.0068982088,E5652-JJLC|MEX|ST_1|Cluster_NA|2017/01/01:0.0009259704):0.0027036037):0.0000061088,((CEC-21-3274|MEX|ST_1|Cluster_NA|2021/04/13:0.0040291287,CEC-21-5099|MEX|ST_1|Cluster_NA|2021/10/05:0.0033114937):0.0026605085,CEC-21-3395|MEX|ST_1|Cluster_NA|2021/04/22:0.0061818695):0.0053263408):0.0051616731,CEC-21-4827|MEX|ST_2|Cluster_NA|2021/09/13:0.0121259994):0.0140903746,(((((CEC-21-2575|MEX|ST_1|Cluster_NA|2021/02/05:0.0000065898,CEC-22-5978|MEX|ST_2|Cluster_NA|2022/01/04:0.0129214115):0.0024983348,CEC-21-4753|MEX|ST_2|Cluster_NA|2021/09/02:0.0032747179):0.0019554000,E3215-JRSP|MEX|ST_1|Cluster_NA|2017/01/01:0.0076889913):0.0031376227,E7101-LDVJ|MEX|ST_3|Cluster_NA|2018/01/01:0.0077274751):0.0005354350,E2642-HASM|MEX|ST_1|Cluster_NA|2015/01/01:0.0178683441):0.0018247807):0.0010968258,(((((CEC-22-6882|MEX|ST_1|Cluster_NA|2022/03/23:0.0124259494,(CEC-22-9678|MEX|ST_2|Cluster_NA|2022/11/25:0.0026065163,CEC-22-9791|MEX|ST_2|Cluster_NA|2022/12/07:0.0021168916):0.0161503743):0.0023637306,CEC-22-8208|MEX|ST_2|Cluster_NA|2022/07/06:0.0150505522):0.0007634193,(E4162-SMS|MEX|ST_3|Cluster_NA|2017/01/01:0.0060947096,(E4229-GHH|MEX|ST_3|Cluster_NA|2017/01/01:0.0000027755,E5465-LOC|MEX|ST_3|Cluster_NA|2017/01/01:0.0028193876):0.0005544940):0.0058369172):0.0044886087,(CEC-22-9703|MEX|ST_1|Cluster_NA|2022/11/29:0.0207776827,E4164-NHG|MEX|ST_3|Cluster_NA|2017/01/01:0.0040358619):0.0013425329):0.0034613878,(CEC-22-8736|MEX|ST_1|Cluster_NA|2022/08/24:0.0142673031,E2324-MARM|MEX|ST_3|Cluster_NA|2015/01/01:0.0079033739):0.0036695022):0.0011439103):0.0017355139,(((((CEC-20-2217|MEX|ST_1|Cluster_NA|2020/12/07:0.0003604080,CEC-21-4313|MEX|ST_1|Cluster_NA|2021/07/14:0.0000027755):0.0153208489,((((CEC-21-3972|MEX|ST_1|Cluster_NA|2021/06/14:0.0023787905,(CEC-22-6658|MEX|ST_1|Cluster_NA|2022/03/02:0.0042170304,CEC-22-9223|MEX|ST_1|Cluster_NA|2022/10/06:0.0058201886):0.0010994126):0.0017972262,CEC-21-5556|MEX|ST_1|Cluster_NA|2021/11/16:0.0102124685):0.0006405369,CEC-22-8763|MEX|ST_1|Cluster_NA|2022/08/26:0.0063087827):0.0009503603,(CEC-22-8744|MEX|ST_1|Cluster_NA|2022/08/25:0.0102316981,E6452-EPC|MEX|ST_3|Cluster_NA|2018/01/01:0.0441511829):0.0064029437):0.0011982066):0.0015659965,((E2845-AZNC|MEX|ST_3|Cluster_NA|2016/01/01:0.0075101487,E5481-EEHL|MEX|ST_3|Cluster_NA|2017/01/01:0.0093947325):0.0007443868,E6231-CFBP|MEX|ST_3|Cluster_NA|2018/01/01:0.0034853875):0.0044480997):0.0010981603,CEC-21-3321|MEX|ST_1|Cluster_NA|2021/04/15:0.0174764321):0.0000056389,E2311-CMAM|MEX|ST_3|Cluster_NA|2015/01/01:0.0114771542):0.0037142894):0.0009464121,(E2326-LAZG|MEX|ST_3|Cluster_NA|2015/01/01:0.0062193650,E6051-HFR|MEX|ST_3|Cluster_NA|2018/01/01:0.0079032488):0.0020833537):0.0000027755,(KJ723020|US|ST_NA|Cluster_NA|2012/01/01:0.0015880114,E2948-JMRH|MEX|ST_3|Cluster_NA|2016/01/01:0.0058204066):0.0007842451):0.0000027755,KJ723186|US|ST_NA|Cluster_NA|2011/01/01:0.0000027755):0.0003883696,((((CEC-20-1104|MEX|ST_1|Cluster_NA|2020/08/10:0.0078765684,(CEC-22-6664|MEX|ST_1|Cluster_NA|2022/03/03:0.0026510469,CEC-22-7868|MEX|ST_1|Cluster_NA|2022/06/07:0.0008027609):0.0138915080):0.0035517224,(CEC-21-4919|MEX|ST_1|Cluster_NA|2021/09/22:0.0047590369,E4390-ERM|MEX|ST_3|Cluster_NA|2017/01/01:0.0069620569):0.0084408818):0.0023664301,((CEC-21-3233|MEX|ST_2|Cluster_NA|2021/04/09:0.0018927846,CEC-21-4088|MEX|ST_1|Cluster_NA|2021/06/23:0.0014597318):0.0209887440,(CEC-21-4491|MEX|ST_2|Cluster_NA|2021/08/06:0.0085984357,E2305-IGD|MEX|ST_3|Cluster_NA|2015/01/01:0.0043506729):0.0126429571):0.0025271728):0.0000058449,(E0702-MDGG|MEX|ST_3|Cluster_NA|2012/01/01:0.0081596499,E5605-JCEJ|MEX|ST_3|Cluster_NA|2017/01/01:0.0090493568):0.0008055969):0.0038198759):0.0003113415,(((E2319-JLGT|MEX|ST_3|Cluster_NA|2015/01/01:0.0029364512,E2453-VMHT|MEX|ST_3|Cluster_NA|2015/01/01:0.0059132124):0.0007105493,E2327-VMVT|MEX|ST_3|Cluster_NA|2015/01/01:0.0021801450):0.0007242892,E2706-JSPA|MEX|ST_3|Cluster_NA|2015/01/01:0.0043964071):0.0037207656):0.0007705442,(((CEC-21-2722|MEX|ST_2|Cluster_NA|2021/02/19:0.0062390089,CEC-22-7068|MEX|ST_1|Cluster_NA|2022/04/05:0.0090196692):0.0035554404,(E0762-IRC|MEX|ST_3|Cluster_NA|2012/01/01:0.0065274276,E3012-MACN|MEX|ST_3|Cluster_NA|2016/01/01:0.0130326992):0.0024286768):0.0008004319,((CEC-21-3237|MEX|ST_1|Cluster_NA|2021/04/09:0.0122418893,E6564-OCH|MEX|ST_3|Cluster_NA|2018/01/01:0.0072684522):0.0005385096,CEC-22-6533|MEX|ST_1|Cluster_NA|2022/02/18:0.0143802217):0.0015368140):0.0004807193):0.0000061296,((E2102-WGPL|MEX|ST_3|Cluster_NA|2015/01/01:0.0014551550,E2103-CGCE|MEX|ST_3|Cluster_NA|2015/01/01:0.0029504899):0.0026989259,E5314-AJOM|MEX|ST_3|Cluster_NA|2017/01/01:0.0102615754):0.0061408272):0.0000071209,((CEC-21-5662|MEX|ST_2|Cluster_NA|2021/11/23:0.0000027755,CEC-22-7874|MEX|ST_2|Cluster_NA|2022/06/07:0.0018264652):0.0000027755,(CEC-22-6466|MEX|ST_1|Cluster_NA|2022/02/14:0.0035894996,CEC-22-8694|MEX|ST_2|Cluster_NA|2022/08/22:0.0018085470):0.0007746628):0.0182216432):0.0009319501,((CEC-20-1913|MEX|ST_1|Cluster_NA|2020/11/03:0.0283604481,CEC-20-2293|MEX|ST_1|Cluster_NA|2020/12/15:0.0216707920):0.0061096082,E2916-VMNH|MEX|ST_3|Cluster_NA|2016/01/01:0.0069690005):0.0000069063):0.0000061576):0.0000027755,E3209-MAGL|MEX|ST_3|Cluster_NA|2017/01/01:0.0009697318):0.0000075139,((((E1664-NCL|MEX|ST_3|Cluster_NA|2014/01/01:0.0000027755,E2162-HAGG|MEX|ST_3|Cluster_NA|2015/01/01:0.0000027755):0.0014013403,E3440-IVH|MEX|ST_3|Cluster_NA|2017/01/01:0.0029544536):0.0029040550,E2543-AERV|MEX|ST_3|Cluster_NA|2015/01/01:0.0118741042):0.0007525704,((E3151-DAPA|MEX|ST_3|Cluster_NA|2016/01/01:0.0065588791,E6179-CMFL|MEX|ST_3|Cluster_NA|2018/01/01:0.0021914305):0.0069448863,E4401-RMC|MEX|ST_3|Cluster_NA|2017/01/01:0.0042198728):0.0025141578):0.0022226665):0.0004445517,((CEC-22-6174|MEX|ST_1|Cluster_NA|2022/01/17:0.0067632754,(E2413-OEBR|MEX|ST_3|Cluster_NA|2015/01/01:0.0071942057,E7444-ALL|MEX|ST_3|Cluster_NA|2018/01/01:0.0039021512):0.0007541652):0.0074832103,(E1299-DAPC|MEX|ST_3|Cluster_NA|2013/01/01:0.0043761633,(((E2080-PILR|MEX|ST_3|Cluster_NA|2015/01/01:0.0058765036,(E2611-RPT|MEX|ST_3|Cluster_NA|2015/01/01:0.0058718467,(((E3022-YARM|MEX|ST_3|Cluster_NA|2016/01/01:0.0018930772,((E3855-ORG|MEX|ST_3|Cluster_NA|2017/01/01:0.0000027755,E5270-BOUH|MEX|ST_3|Cluster_NA|2017/01/01:0.0000027755):0.0009442506,E5207-MABF|MEX|ST_3|Cluster_NA|2017/01/01:0.0028717179):0.0000027755):0.0000027755,E3905-JCLZ|MEX|ST_3|Cluster_NA|2017/01/01:0.0000027755):0.0028587818,(E3391-RCB|MEX|ST_3|Cluster_NA|2017/01/01:0.0000027755,E4764-MAPR|MEX|ST_3|Cluster_NA|2017/01/01:0.0009635596):0.0038251197):0.0000027755):0.0000065898):0.0020580280,E7369-JFLC|MEX|ST_3|Cluster_NA|2018/01/01:0.0048355457):0.0052266118,E2825-CSP|MEX|ST_1|Cluster_NA|2016/01/01:0.0089317115):0.0008401601):0.0007759409):0.0000061360):0.0000027755,((E0794-ARL|MEX|ST_3|Cluster_NA|2013/01/01:0.0080956179,E3234-EMM|MEX|ST_3|Cluster_NA|2017/01/01:0.0260488789):0.0022606883,E6037-VGA|MEX|ST_3|Cluster_NA|2018/01/01:0.0070289994):0.0014971965):0.0012753068,(CEC-22-7612|MEX|ST_1|Cluster_NA|2022/05/20:0.0090069592,E3686-CMR|MEX|ST_3|Cluster_NA|2017/01/01:0.0059420196):0.0018246158):0.0027404806,(((E1202-GGM|MEX|ST_3|Cluster_NA|2013/01/01:0.0000027755,E1205-IGC|MEX|ST_3|Cluster_NA|2013/01/01:0.0014534681):0.0081777497,E4611-CRCC|MEX|ST_3|Cluster_NA|2017/01/01:0.0147963273):0.0011490585,(E4902-CFHP|MEX|ST_3|Cluster_NA|2017/01/01:0.0089055066,E6892-LELB|MEX|ST_3|Cluster_NA|2018/01/01:0.0104759419):0.0034194066):0.0012810893):0.0035021867,CEC-22-6097|MEX|ST_1|Cluster_NA|2022/01/12:0.0197354460):0.0018667672,E6109-RRT|MEX|ST_3|Cluster_NA|2018/01/01:0.0009797581):0.0038326978,((((E1572-EH|MEX|ST_3|Cluster_NA|2014/01/01:0.0002499884,(E2884-JLGH|MEX|ST_3|Cluster_NA|2016/01/01:0.0029357889,E4521-JDB|MEX|ST_3|Cluster_NA|2017/01/01:0.0038969807):0.0000081060):0.0062656845,(E2692-EAP|MEX|ST_3|Cluster_NA|2015/01/01:0.0000027755,E2697-SMC|MEX|ST_3|Cluster_NA|2015/01/01:0.0000027755):0.0115365130):0.0025863063,((E3987-SIBC|MEX|ST_3|Cluster_NA|2017/01/01:0.0036413111,E6940-JRR|MEX|ST_3|Cluster_NA|2018/01/01:0.0085524511):0.0033799139,E6956-EGCK|MEX|ST_3|Cluster_NA|2018/01/01:0.0071324500):0.0022674541):0.0017879785,E3073-LEKT|MEX|ST_3|Cluster_NA|2016/01/01:0.0118192676):0.0088443856):0.0000027755,((E3723-MAPC|MEX|ST_2|Cluster_NA|2017/01/01:0.0048360938,E5575-HEHB|MEX|ST_3|Cluster_NA|2017/01/01:0.0090508798):0.0091328704,E5583-SCM|MEX|ST_3|Cluster_NA|2017/01/01:0.0353680113):0.0021009966):0.0092130494,(((((CEC-19-0449|MEX|ST_1|Cluster_NA|2019/10/04:0.0195497532,(CEC-22-6998|MEX|ST_2|Cluster_NA|2022/03/30:0.0164935317,E1499-AKFF|MEX|ST_2|Cluster_NA|2014/01/01:0.0016255891):0.0025568699):0.0016097258,CEC-22-8508|MEX|ST_1|Cluster_NA|2022/08/05:0.0122931398):0.0125827288,((((E0046-IFS|MEX|ST_3|Cluster_NA|2011/01/01:0.0007486505,E0049-DSM|MEX|ST_2|Cluster_NA|2011/01/01:0.0007442400):0.0007436780,E0047-HFM|MEX|ST_3|Cluster_NA|2011/01/01:0.0000027755):0.0060408238,E3599-MSHA|MEX|ST_3|Cluster_NA|2017/01/01:0.0120146528):0.0000068873,E4608-EAH|MEX|ST_3|Cluster_NA|2017/01/01:0.0086772160):0.0014248709):0.0079679238,(CEC-21-3115|MEX|ST_1|Cluster_NA|2021/03/29:0.0230645127,E0875-VGD|MEX|ST_1|Cluster_NA|2013/01/01:0.0226774185):0.0032398165):0.0011828943,(CEC-22-6154|MEX|ST_2|Cluster_NA|2022/01/17:0.0152274866,(E3704-VDZA|MEX|ST_3|Cluster_NA|2017/01/01:0.0243959164,E4843-JRM|MEX|ST_3|Cluster_NA|2017/01/01:0.0194638075):0.0073335290):0.0045987711):0.0000069954):0.0077242923):0.0022778586,(E4117-ISL|MEX|ST_3|Cluster_NA|2017/01/01:0.0214700962,E4693-MFSL|MEX|ST_3|Cluster_NA|2017/01/01:0.0276776851):0.0034957341):0.0024566614,E2055-JRCC|MEX|ST_1|Cluster_NA|2015/01/01:0.0299949634):0.0046744073,((CEC-22-7243|MEX|ST_2|Cluster_NA|2022/04/22:0.0308507111,E0943-GSM|MEX|ST_3|Cluster_NA|2013/01/01:0.0231136423):0.0167973809,(MG942531|US|ST_NA|Cluster_NA|2012/01/01:0.0325970851,(MH353506|US|ST_NA|Cluster_NA|2013/01/01:0.0063139416,(MH354754|US|ST_NA|Cluster_NA|2012/01/01:0.0059474841,MH355047|US|ST_NA|Cluster_NA|2015/01/01:0.0067329190):0.0018404975):0.0286174296):0.0084113744):0.0000429059):0.0056435846):0.0017406670,(((((((((((((CEC-19-0252|MEX|ST_1|Cluster_NA|2019/09/11:0.0054775188,CEC-19-0290|MEX|ST_1|Cluster_NA|2019/09/13:0.0000065826):0.0106724107,(CEC-22-6322|MEX|ST_1|Cluster_NA|2022/02/01:0.0141893359,(E4357-ARH|MEX|ST_3|Cluster_NA|2017/01/01:0.0145648803,E7413-HMRG|MEX|ST_3|Cluster_NA|2018/01/01:0.0176038326):0.0049367400):0.0032439851):0.0082705002,((E3213-PSCS|MEX|ST_3|Cluster_NA|2017/01/01:0.0009845245,E6562-MHBC|MEX|ST_3|Cluster_NA|2018/01/01:0.0029267129):0.0044678707,E4261-AAP|MEX|ST_3|Cluster_NA|2017/01/01:0.0094668933):0.0194618113):0.0010941874,E4444-RVOD|MEX|ST_3|Cluster_NA|2017/01/01:0.0164733163):0.0018073050,((E3816-AHG|MEX|ST_3|Cluster_NA|2017/01/01:0.0208920050,E5538-JGGG|MEX|ST_1|Cluster_NA|2017/01/01:0.0198573649):0.0034202417,E5121-FGMV|MEX|ST_3|Cluster_NA|2017/01/01:0.0164533084):0.0015117234):0.0000065898,((((E2957-ASHB|MEX|ST_3|Cluster_NA|2016/01/01:0.0000027755,E6576-JAMC|MEX|ST_3|Cluster_NA|2018/01/01:0.0039604285):0.0009417185,E3071-RGHC|MEX|ST_3|Cluster_NA|2016/01/01:0.0009890996):0.0175479406,E4916-JGPP|MEX|ST_3|Cluster_NA|2017/01/01:0.0155595222):0.0100289818,E4344-OMBS|MEX|ST_3|Cluster_NA|2017/01/01:0.0182114746):0.0029027640):0.0063115289,(((CEC-20-1056|MEX|ST_1|Cluster_NA|2020/08/03:0.0063628192,CEC-22-8070|MEX|ST_1|Cluster_NA|2022/06/24:0.0166029770):0.0041837205,((CEC-21-3231|MEX|ST_1|Cluster_NA|2021/04/09:0.0005830504,(CEC-21-3456|MEX|ST_1|Cluster_NA|2021/04/27:0.0034946292,(CEC-21-5864|MEX|ST_2|Cluster_NA|2021/12/08:0.0003575491,CEC-21-5898|MEX|ST_2|Cluster_NA|2021/12/10:0.0000027755):0.0052178461):0.0022782995):0.0047446424,CEC-21-4230|MEX|ST_2|Cluster_NA|2021/07/07:0.0076828877):0.0011516062):0.0240509352,((E3194-AGG|MEX|ST_3|Cluster_NA|2017/01/01:0.0000027755,E4155-GSA|MEX|ST_3|Cluster_NA|2017/01/01:0.0030621867):0.0216049965,E7102-EOZT|MEX|ST_3|Cluster_NA|2018/01/01:0.0207592648):0.0051038939):0.0047366993):0.0005559963,E5926-AGS|MEX|ST_3|Cluster_NA|2018/01/01:0.0214144196):0.0077257921,CEC-19-0946|MEX|ST_1|Cluster_NA|2019/11/29:0.0281710771):0.0017041332,(((((((CEC-20-1512|MEX|ST_1|Cluster_NA|2020/09/24:0.0062040486,CEC-22-9391|MEX|ST_1|Cluster_NA|2022/10/24:0.0108961705):0.0018047254,((CEC-21-2610|MEX|ST_1|Cluster_NA|2021/02/09:0.0071529055,(CEC-21-2869|MEX|ST_1|Cluster_NA|2021/03/05:0.0007016616,((CEC-21-4202|MEX|ST_1|Cluster_NA|2021/07/05:0.0007191747,CEC-22-6874|MEX|ST_2|Cluster_NA|2022/03/22:0.0010784990):0.0035795124,((CEC-21-4593|MEX|ST_1|Cluster_NA|2021/08/17:0.0021740468,CEC-21-5104|MEX|ST_1|Cluster_NA|2021/10/05:0.0014310047):0.0005614271,CEC-22-6278|MEX|ST_1|Cluster_NA|2022/01/27:0.0007286992):0.0005817165):0.0011721087):0.0042496237):0.0006851064,CEC-22-5999|MEX|ST_1|Cluster_NA|2022/01/05:0.0076889385):0.0021922227):0.0016876398,(E1167-LDSN|MEX|ST_3|Cluster_NA|2013/01/01:0.0000027755,E1185-GITV|MEX|ST_3|Cluster_NA|2013/01/01:0.0014716613):0.0047987998):0.0034726506,((((((CEC-20-1927|MEX|ST_1|Cluster_NA|2020/11/05:0.0006917836,CEC-22-6316|MEX|ST_1|Cluster_NA|2022/02/01:0.0091321909):0.0042682925,CEC-22-8771|MEX|ST_1|Cluster_NA|2022/08/26:0.0258025479):0.0025526492,E1649-DACR|MEX|ST_3|Cluster_NA|2014/01/01:0.0037371610):0.0000027755,E3128-DOZM|MEX|ST_3|Cluster_NA|2016/01/01:0.0039081925):0.0044286421,((((CEC-21-4883|MEX|ST_2|Cluster_NA|2021/09/17:0.0017797863,(CEC-21-5935|MEX|ST_2|Cluster_NA|2021/12/14:0.0000027755,CEC-21-5939|MEX|ST_2|Cluster_NA|2021/12/14:0.0004163354):0.0022564448):0.0055876555,B-112-KT|BEL|ST_NA|Cluster_NA|2014/01/01:0.0013202726):0.0041818800,(((E3255-EFJ|MEX|ST_3|Cluster_NA|2017/01/01:0.0009538444,(E5571-DNLN|MEX|ST_3|Cluster_NA|2017/01/01:0.0019155332,(E6130-YPS|MEX|ST_3|Cluster_NA|2018/01/01:0.0025835611,E6313-GHC|MEX|ST_3|Cluster_NA|2018/01/01:0.0009539887):0.0012758667):0.0000027755):0.0000027755,E6025-MACD|MEX|ST_3|Cluster_NA|2018/01/01:0.0000027755):0.0012468855,E7106-ERMA|MEX|ST_3|Cluster_NA|2018/01/01:0.0000027755):0.0028135082):0.0014082465,E2039-CJCM|MEX|ST_3|Cluster_NA|2015/01/01:0.0040616549):0.0003503611):0.0000080303,E0979-LEMV|MEX|ST_3|Cluster_NA|2013/01/01:0.0133854955):0.0012836896):0.0018456358,(((((((CEC-20-2263|MEX|ST_1|Cluster_NA|2020/12/11:0.0044748721,E3669-NHV|MEX|ST_3|Cluster_NA|2017/01/01:0.0009312472):0.0028571643,CEC-22-9701|MEX|ST_2|Cluster_NA|2022/11/29:0.0093975309):0.0000027755,E4053-EAEC|MEX|ST_3|Cluster_NA|2017/01/01:0.0029265873):0.0044083801,E1801-FJRS|MEX|ST_3|Cluster_NA|2014/01/01:0.0014796719):0.0000065826,E4051-AJML|MEX|ST_3|Cluster_NA|2017/01/01:0.0059550203):0.0000027755,E1169-PDAP|MEX|ST_3|Cluster_NA|2013/01/01:0.0081931635):0.0007129221,E2128-DAKC|MEX|ST_3|Cluster_NA|2015/01/01:0.0068451767):0.0020290499):0.0126357708,CEC-20-1834|MEX|ST_1|Cluster_NA|2020/10/26:0.0307106310):0.0123260964,KEXV01008217|BR|ST_NA|Cluster_NA|2014/01/01:0.0347240596):0.0018811753):0.0058005043,((((CEC-20-1036|MEX|ST_2|Cluster_NA|2020/07/30:0.0237128407,CEC-21-5513|MEX|ST_1|Cluster_NA|2021/11/11:0.0289832808):0.0151283381,(MW788558|CA|ST_NA|Cluster_NA|2011/01/01:0.0063011237,MW788559|CA|ST_NA|Cluster_NA|2018/01/01:0.0216882546):0.0353598306):0.0028859466,(KEXV01037771|BR|ST_NA|Cluster_NA|2016/01/01:0.0399050534,(MF456975|US|ST_NA|Cluster_NA|2012/01/01:0.0336054140,E5933-RLGV|MEX|ST_3|Cluster_NA|2018/01/01:0.0300793053):0.0080186734):0.0059463740):0.0005769041,(((((((CEC-20-2042|MEX|ST_1|Cluster_NA|2020/11/17:0.0206081075,(CEC-21-3842|MEX|ST_1|Cluster_NA|2021/06/02:0.0058626318,CEC-21-4381|MEX|ST_1|Cluster_NA|2021/07/20:0.0071842527):0.0196306364):0.0094682627,(E4367-ATM|MEX|ST_3|Cluster_NA|2017/01/01:0.0007012390,E4368-GRT|MEX|ST_3|Cluster_NA|2017/01/01:0.0072522267):0.0041176570):0.0125700201,(((CEC-20-2157|MEX|ST_1|Cluster_NA|2020/12/01:0.0087753668,CEC-21-3775|MEX|ST_1|Cluster_NA|2021/05/25:0.0095108370):0.0130209282,(CEC-21-3483|MEX|ST_2|Cluster_NA|2021/04/29:0.0284452072,E6506-HMG|MEX|ST_3|Cluster_NA|2018/01/01:0.0231931680):0.0034393142):0.0006842653,E2452-MMO|MEX|ST_3|Cluster_NA|2015/01/01:0.0205793885):0.0075052801):0.0003066098,E1441-GVM|MEX|ST_3|Cluster_NA|2014/01/01:0.0189745759):0.0000458788,((((((((CEC-20-2301|MEX|ST_2|Cluster_NA|2020/12/15:0.0029661784,CEC-22-8530|MEX|ST_1|Cluster_NA|2022/08/09:0.0009751044):0.0079488773,(E6055-CMBJ|MEX|ST_3|Cluster_NA|2018/01/01:0.0000027755,E6056-ERCG|MEX|ST_3|Cluster_NA|2018/01/01:0.0000027755):0.0043827930):0.0068793627,((E1694-JJPC|MEX|ST_3|Cluster_NA|2014/01/01:0.0038661196,E1695-OPL|MEX|ST_3|Cluster_NA|2014/01/01:0.0028066792):0.0015029457,E2915-JPS|MEX|ST_3|Cluster_NA|2016/01/01:0.0096554685):0.0043963532):0.0037431958,(((E0633-JELT|MEX|ST_3|Cluster_NA|2012/01/01:0.0146818726,E2461-SZFJ|MEX|ST_3|Cluster_NA|2015/01/01:0.0163889160):0.0046048483,(E2920-JCBV|MEX|ST_3|Cluster_NA|2016/01/01:0.0133392423,E7282-WGPB|MEX|ST_3|Cluster_NA|2018/01/01:0.0020436094):0.0020357235):0.0000065826,(E1641-JARR|MEX|ST_3|Cluster_NA|2014/01/01:0.0019170556,E2721-JRV|MEX|ST_3|Cluster_NA|2015/01/01:0.0173887829):0.0018670934):0.0000065898):0.0000027755,E4066-APC|MEX|ST_3|Cluster_NA|2017/01/01:0.0028952628):0.0022004232,E1645-MLH|MEX|ST_3|Cluster_NA|2014/01/01:0.0173348414):0.0032568818,CEC-21-4440|MEX|ST_1|Cluster_NA|2021/08/03:0.0249604553):0.0061561015,CEC-22-8161|MEX|ST_1|Cluster_NA|2022/07/01:0.0150712281):0.0132699821):0.0023193212,(CEC-21-4770|MEX|ST_1|Cluster_NA|2021/09/03:0.0344627022,CEC-22-8320|MEX|ST_1|Cluster_NA|2022/07/13:0.0213762520):0.0018376016):0.0095727632,((((((CEC-21-4007|MEX|ST_1|Cluster_NA|2021/06/16:0.0014492409,CEC-22-7922|MEX|ST_1|Cluster_NA|2022/06/10:0.0089532573):0.0003752294,CEC-22-7722|MEX|ST_1|Cluster_NA|2022/05/30:0.0010995920):0.0094790616,(CEC-22-7629|MEX|ST_1|Cluster_NA|2022/05/20:0.0003795946,CEC-22-7632|MEX|ST_1|Cluster_NA|2022/05/20:0.0044209523):0.0029918303):0.0348152614,KEXV01035629|BR|ST_NA|Cluster_NA|2017/01/01:0.0520018738):0.0075482573,(CEC-22-9280|MEX|ST_1|Cluster_NA|2022/10/12:0.0607782506,(KEXV01034853|BR|ST_NA|Cluster_NA|2016/01/01:0.0457546292,E1959-JOC|MEX|ST_1|Cluster_NA|2015/01/01:0.0328164999):0.0000080796):0.0095548425):0.0025467360,((KEXV01032261|BR|ST_NA|Cluster_NA|2016/01/01:0.0405516987,KEXV01035465|BR|ST_NA|Cluster_NA|2017/01/01:0.0444901896):0.0073650025,MG943562|US|ST_NA|Cluster_NA|2016/01/01:0.0380156247):0.0026065556):0.0026757319):0.0043325992):0.0034430664):0.0014297628,(((((CEC-19-0322|MEX|ST_1|Cluster_NA|2019/09/18:0.0145472967,E0408-FEVM|MEX|ST_3|Cluster_NA|2012/01/01:0.0171028355):0.0116800828,((MG943200|US|ST_NA|Cluster_NA|2014/01/01:0.0115611698,(E3468-JACC|MEX|ST_3|Cluster_NA|2017/01/01:0.0009466776,E6358-LJSC|MEX|ST_3|Cluster_NA|2018/01/01:0.0028246572):0.0101788631):0.0049892641,E1763-SOOR|MEX|ST_3|Cluster_NA|2014/01/01:0.0192496089):0.0160238143):0.0007863578,(MG942589|US|ST_NA|Cluster_NA|2012/01/01:0.0159115305,E4288-GCS|MEX|ST_3|Cluster_NA|2017/01/01:0.0252951030):0.0019482501):0.0038674019,((CEC-21-2746|MEX|ST_1|Cluster_NA|2021/02/23:0.0206096871,E0892-RCM|MEX|ST_3|Cluster_NA|2013/01/01:0.0311303989):0.0028075920,(E2568-JHM|MEX|ST_1|Cluster_NA|2015/01/01:0.0026534974,E4728-MAML|MEX|ST_1|Cluster_NA|2017/01/01:0.0128756417):0.0258435807):0.0013548862):0.0034978986,(KEXV01040989|BR|ST_NA|Cluster_NA|2016/01/01:0.0248911542,((((KJ474212|PA|ST_NA|Cluster_NA|2011/01/01:0.0176562523,P-375-JGT|PAN|ST_NA|Cluster_NA|2014/01/01:0.0153183908):0.0072178094,(KJ474312|PA|ST_NA|Cluster_NA|2011/01/01:0.0000027755,P-035-GG|PAN|ST_NA|Cluster_NA|2011/01/01:0.0000027755):0.0055515519):0.0032329582,P-542-CPG|PAN|ST_NA|Cluster_NA|2015/01/01:0.0078457718):0.0339625079,E4471-JEGM|MEX|ST_3|Cluster_NA|2017/01/01:0.0438063388):0.0056476828):0.0026053140):0.0000077825):0.0000139750,((((((((CEC-19-0732|MEX|ST_1|Cluster_NA|2019/11/06:0.0182245104,((CEC-21-2936|MEX|ST_1|Cluster_NA|2021/03/11:0.0114978624,E3889-MALF|MEX|ST_3|Cluster_NA|2017/01/01:0.0036736894):0.0047607542,(MG943360|US|ST_NA|Cluster_NA|2015/01/01:0.0032843307,MK922675|US|ST_NA|Cluster_NA|2018/01/01:0.0008274476):0.0045969615):0.0010406657):0.0023953570,((CEC-21-3945|MEX|ST_1|Cluster_NA|2021/06/10:0.0045057237,CEC-21-3946|MEX|ST_1|Cluster_NA|2021/06/10:0.0042081150):0.0093531460,CEC-21-4386|MEX|ST_1|Cluster_NA|2021/07/19:0.0137524955):0.0138286520):0.0033950971,(CEC-21-3995|MEX|ST_2|Cluster_NA|2021/06/15:0.0091097625,(CEC-22-7240|MEX|ST_1|Cluster_NA|2022/04/22:0.0064008220,E3454-MMQ|MEX|ST_3|Cluster_NA|2017/01/01:0.0000027755):0.0036098629):0.0124811234):0.0009085794,E3431-JCF|MEX|ST_3|Cluster_NA|2017/01/01:0.0167288568):0.0126752271,((CEC-19-0942|MEX|ST_1|Cluster_NA|2019/11/29:0.0139547821,E1230-JPP|MEX|ST_3|Cluster_NA|2013/01/01:0.0226763204):0.0037041963,(CEC-20-1841|MEX|ST_1|Cluster_NA|2020/10/26:0.0301176108,((CEC-21-3830|MEX|ST_2|Cluster_NA|2021/06/01:0.0168681851,((CEC-21-4564|MEX|ST_1|Cluster_NA|2021/08/13:0.0159539738,E3403-ACCM|MEX|ST_3|Cluster_NA|2017/01/01:0.0034396638):0.0129112811,E0099-AMME|MEX|ST_1|Cluster_NA|2011/01/01:0.0086990791):0.0015078175):0.0179420500,(((CEC-21-4349|MEX|ST_1|Cluster_NA|2021/07/16:0.0219064398,MK817436|CU|ST_NA|Cluster_NA|2017/01/01:0.0152811838):0.0000080320,E0860-CDM|MEX|ST_3|Cluster_NA|2013/01/01:0.0184130506):0.0065463696,E3673-DFO|MEX|ST_3|Cluster_NA|2017/01/01:0.0181865846):0.0058514325):0.0000954969):0.0010466567):0.0016271657):0.0070091016,((KEXV01009294|BR|ST_NA|Cluster_NA|2015/01/01:0.0434687694,((E2872-LGCP|MEX|ST_3|Cluster_NA|2016/01/01:0.0080222314,E2876-MRDM|MEX|ST_3|Cluster_NA|2016/01/01:0.0008142667):0.0098277890,E2886-CSFR|MEX|ST_3|Cluster_NA|2016/01/01:0.0113409462):0.0200124686):0.0072897749,((((MG943209|US|ST_NA|Cluster_NA|2014/01/01:0.0024182824,MG943340|US|ST_NA|Cluster_NA|2015/01/01:0.0000027755):0.0000078993,MG943589|US|ST_NA|Cluster_NA|2016/01/01:0.0024575879):0.0008021394,MK922843|US|ST_NA|Cluster_NA|2018/01/01:0.0024533795):0.0025610954,MG943738|US|ST_NA|Cluster_NA|2016/01/01:0.0007500224):0.0396581641):0.0037594736):0.0010231058,(CEC-21-3167|MEX|ST_2|Cluster_NA|2021/04/05:0.0244550068,E1950-FCHR|MEX|ST_1|Cluster_NA|2015/01/01:0.0208838475):0.0152169665):0.0015510044,(((((((CEC-20-1037|MEX|ST_1|Cluster_NA|2020/07/30:0.0051831556,CEC-22-8550|MEX|ST_1|Cluster_NA|2022/08/10:0.0094561332):0.0041116142,(CEC-21-4351|MEX|ST_1|Cluster_NA|2021/07/19:0.0015730514,E4354-AVP|MEX|ST_3|Cluster_NA|2017/01/01:0.0000027755):0.0084356387):0.0005493967,E2365-MADC|MEX|ST_3|Cluster_NA|2015/01/01:0.0028560188):0.0014750049,((CEC-21-3736|MEX|ST_1|Cluster_NA|2021/05/21:0.0058980748,CEC-22-8072|MEX|ST_2|Cluster_NA|2022/06/24:0.0088288579):0.0026157949,CEC-21-5816|MEX|ST_1|Cluster_NA|2021/12/06:0.0045595675):0.0065229924):0.0068889932,(E5250-ERZ|MEX|ST_1|Cluster_NA|2017/01/01:0.0019820538,E5251-JARL|MEX|ST_1|Cluster_NA|2017/01/01:0.0060033017):0.0024589982):0.0090732561,CEC-22-8325|MEX|ST_1|Cluster_NA|2022/07/15:0.0324755877):0.0107797638,((((((MK922748|US|ST_NA|Cluster_NA|2018/01/01:0.0042186666,G-0110|GUA|ST_NA|Cluster_NA|2011/01/01:0.0000027755):0.0031662871,G-0114|GUA|ST_NA|Cluster_NA|2011/01/01:0.0039056368):0.0033530824,(G-0164|GUA|ST_NA|Cluster_NA|2011/01/01:0.0019100124,G-0177|GUA|ST_NA|Cluster_NA|2011/01/01:0.0014680117):0.0182470095):0.0029826724,G-0346|GUA|ST_NA|Cluster_NA|2011/01/01:0.0110109313):0.0248775120,E5767-JCM|MEX|ST_3|Cluster_NA|2017/01/01:0.0446943460):0.0036216871,(E0485-AGG|MEX|ST_3|Cluster_NA|2012/01/01:0.0281440634,(E0818-AMO|MEX|ST_3|Cluster_NA|2013/01/01:0.0161881974,E1153-CRP|MEX|ST_3|Cluster_NA|2013/01/01:0.0156500002):0.0123359408):0.0060172813):0.0130221663):0.0011711728):0.0019416156):0.0016960070):0.0000059120,((((((((((((CEC-19-0185|MEX|ST_2|Cluster_NA|2019/09/04:0.0084894038,E4715-GBC|MEX|ST_1|Cluster_NA|2017/01/01:0.0072498435):0.0009690351,E4437-RCF|MEX|ST_3|Cluster_NA|2017/01/01:0.0142776914):0.0014857363,E3260-JRV|MEX|ST_3|Cluster_NA|2017/01/01:0.0095025793):0.0000066933,((CEC-21-2737|MEX|ST_1|Cluster_NA|2021/02/23:0.0052119413,CEC-22-8692|MEX|ST_1|Cluster_NA|2022/08/22:0.0081011819):0.0079299695,((CEC-21-5850|MEX|ST_1|Cluster_NA|2021/12/07:0.0065350554,CEC-22-7478|MEX|ST_1|Cluster_NA|2022/05/12:0.0090583213):0.0027014398,E2018-DRR|MEX|ST_3|Cluster_NA|2015/01/01:0.0030537377):0.0029748873):0.0013947921):0.0280824831,((((CEC-19-0373|MEX|ST_1|Cluster_NA|2019/09/25:0.0241797552,(CEC-21-3174|MEX|ST_1|Cluster_NA|2021/04/06:0.0021396170,CEC-22-6936|MEX|ST_1|Cluster_NA|2022/03/25:0.0022971505):0.0153283708):0.0016368949,(((CEC-19-0669|MEX|ST_1|Cluster_NA|2019/10/25:0.0116846073,CEC-22-6561|MEX|ST_1|Cluster_NA|2022/02/22:0.0101676363):0.0032147162,(CEC-22-6148|MEX|ST_1|Cluster_NA|2022/01/17:0.0012501332,CEC-22-7775|MEX|ST_1|Cluster_NA|2022/06/01:0.0062421006):0.0083803822):0.0010494947,(((CEC-20-1425|MEX|ST_1|Cluster_NA|2020/09/14:0.0029657065,CEC-22-6191|MEX|ST_1|Cluster_NA|2022/01/19:0.0101540848):0.0067928009,CEC-22-8520|MEX|ST_1|Cluster_NA|2022/08/08:0.0124148794):0.0046354868,(CEC-20-2287|MEX|ST_1|Cluster_NA|2020/12/14:0.0153734615,CEC-22-7388|MEX|ST_1|Cluster_NA|2022/05/04:0.0094417714):0.0022769576):0.0007600010):0.0000056443):0.0029034345,(((CEC-20-1844|MEX|ST_2|Cluster_NA|2020/10/26:0.0121787376,CEC-20-1958|MEX|ST_1|Cluster_NA|2020/11/06:0.0003247604):0.0022185976,(CEC-21-3015|MEX|ST_1|Cluster_NA|2021/03/19:0.0086670085,(CEC-21-3787|MEX|ST_1|Cluster_NA|2021/05/26:0.0092849464,(CEC-21-5890|MEX|ST_1|Cluster_NA|2021/12/09:0.0051750509,CEC-22-7812|MEX|ST_2|Cluster_NA|2022/06/01:0.0190555966):0.0083897134):0.0032006166):0.0018232392):0.0065328623,CEC-22-7324|MEX|ST_1|Cluster_NA|2022/04/28:0.0205926971):0.0030910375):0.0000056443,(((CEC-19-0540|MEX|ST_1|Cluster_NA|2019/10/11:0.0056790610,CEC-22-8976|MEX|ST_1|Cluster_NA|2022/09/13:0.0110340038):0.0164036775,CEC-22-8626|MEX|ST_1|Cluster_NA|2022/08/16:0.0240348688):0.0007829127,((CEC-20-1707|MEX|ST_1|Cluster_NA|2020/10/12:0.0102928623,(CEC-21-4778|MEX|ST_2|Cluster_NA|2021/09/06:0.0077951187,CEC-22-6990|MEX|ST_1|Cluster_NA|2022/03/29:0.0081386570):0.0059881899):0.0049470702,CEC-21-2532|MEX|ST_1|Cluster_NA|2021/02/02:0.0092942662):0.0005906760):0.0013637494):0.0082358768):0.0018413662,((CEC-21-2837|MEX|ST_1|Cluster_NA|2021/03/03:0.0253372402,(E3623-AMYC|MEX|ST_3|Cluster_NA|2017/01/01:0.0201200784,E3631-ECS|MEX|ST_3|Cluster_NA|2017/01/01:0.0269576009):0.0016404068):0.0091747761,E6447-DHB|MEX|ST_3|Cluster_NA|2018/01/01:0.0163260966):0.0039501356):0.0078009182,((((CEC-21-3729|MEX|ST_1|Cluster_NA|2021/05/20:0.0131588314,CEC-21-3970|MEX|ST_1|Cluster_NA|2021/06/14:0.0112787655):0.0040473756,CEC-22-6751|MEX|ST_1|Cluster_NA|2022/03/10:0.0155097257):0.0035024024,(E3689-RSFA|MEX|ST_3|Cluster_NA|2017/01/01:0.0173126729,E7456-VMCT|MEX|ST_3|Cluster_NA|2018/01/01:0.0015337245):0.0007182389):0.0067535589,E3612-JAO|MEX|ST_3|Cluster_NA|2017/01/01:0.0142951059):0.0084835025):0.0002988896,((CEC-20-1110|MEX|ST_1|Cluster_NA|2020/08/10:0.0385822850,E1176-TMPG|MEX|ST_3|Cluster_NA|2013/01/01:0.0171862181):0.0032693980,((E0325-ACC|MEX|ST_3|Cluster_NA|2012/01/01:0.0250150712,((E1259-JSM|MEX|ST_3|Cluster_NA|2013/01/01:0.0037349966,E3642-MAJG|MEX|ST_3|Cluster_NA|2017/01/01:0.0071015938):0.0174085108,(E5498-LGG|MEX|ST_3|Cluster_NA|2017/01/01:0.0000027755,E5892-MPAA|MEX|ST_3|Cluster_NA|2018/01/01:0.0046658023):0.0170395459):0.0065514414):0.0004523305,(E0640-ACS|MEX|ST_3|Cluster_NA|2012/01/01:0.0095809094,E1191-EELM|MEX|ST_3|Cluster_NA|2013/01/01:0.0284787778):0.0035817054):0.0003842290):0.0025516198):0.0100123269,(CEC-22-8372|MEX|ST_2|Cluster_NA|2022/07/19:0.0267686124,(((E5843-JLAR|MEX|ST_3|Cluster_NA|2018/01/01:0.0090953988,E7232-GMH|MEX|ST_3|Cluster_NA|2018/01/01:0.0071024350):0.0077172636,E6387-MAVN|MEX|ST_3|Cluster_NA|2018/01/01:0.0000065826):0.0264862911,E6614-BNM|MEX|ST_1|Cluster_NA|2018/01/01:0.0302068989):0.0219699087):0.0011506919):0.0000040244,((((((((CEC-19-0255|MEX|ST_1|Cluster_NA|2019/09/11:0.0022161257,CEC-22-7165|MEX|ST_1|Cluster_NA|2022/04/12:0.0092495220):0.0000080737,CEC-21-5390|MEX|ST_1|Cluster_NA|2021/10/28:0.0059884420):0.0217530439,CEC-19-1009|MEX|ST_1|Cluster_NA|2019/12/09:0.0195448949):0.0228566443,E2077-JLPL|MEX|ST_3|Cluster_NA|2015/01/01:0.0298809425):0.0030216308,(((E1183-MJAA|MEX|ST_3|Cluster_NA|2013/01/01:0.0161529768,E4842-LAVL|MEX|ST_3|Cluster_NA|2017/01/01:0.0240792277):0.0057198321,(E1342-VRC|MEX|ST_3|Cluster_NA|2013/01/01:0.0067132124,(E1928-FRCM|MEX|ST_3|Cluster_NA|2015/01/01:0.0035189207,E1930-MMC|MEX|ST_3|Cluster_NA|2015/01/01:0.0048821907):0.0161373874):0.0088996036):0.0038362643,E3928-CJRL|MEX|ST_3|Cluster_NA|2017/01/01:0.0313012826):0.0000063208):0.0012795989,((E1784-GSR|MEX|ST_3|Cluster_NA|2014/01/01:0.0286367633,((E4010-AMML|MEX|ST_3|Cluster_NA|2017/01/01:0.0024119513,E4011-EDRC|MEX|ST_3|Cluster_NA|2017/01/01:0.0008943957):0.0268217565,(E4199-ARL|MEX|ST_3|Cluster_NA|2017/01/01:0.0166550716,E4313-AAV|MEX|ST_3|Cluster_NA|2017/01/01:0.0120505213):0.0176469665):0.0031681865):0.0011408821,((E2752-JHGP|MEX|ST_3|Cluster_NA|2016/01/01:0.0022732156,E3082-GIMM|MEX|ST_3|Cluster_NA|2016/01/01:0.0039352276):0.0174508656,((((E3638-JHBG|MEX|ST_3|Cluster_NA|2017/01/01:0.0039432718,E3650-AVG|MEX|ST_3|Cluster_NA|2017/01/01:0.0029653613):0.0111194867,E6144-ALL|MEX|ST_3|Cluster_NA|2018/01/01:0.0058687733):0.0095249328,(E4949-MLC|MEX|ST_3|Cluster_NA|2017/01/01:0.0075118544,(E5589-AGS|MEX|ST_3|Cluster_NA|2017/01/01:0.0010458648,(E7298-VLC|MEX|ST_3|Cluster_NA|2018/01/01:0.0009139518,E7407-EJC|MEX|ST_3|Cluster_NA|2018/01/01:0.0013223053):0.0024855404):0.0188535058):0.0037853932):0.0011589878,(E4613-OHR|MEX|ST_3|Cluster_NA|2017/01/01:0.0049448442,E4615-MPN|MEX|ST_3|Cluster_NA|2017/01/01:0.0021925879):0.0090120220):0.0023815646):0.0080044251):0.0000071774):0.0005116701,((((CEC-22-6858|MEX|ST_1|Cluster_NA|2022/03/18:0.0341622910,E1647-FNCS|MEX|ST_3|Cluster_NA|2014/01/01:0.0226441383):0.0060998813,E2878-JADR|MEX|ST_3|Cluster_NA|2016/01/01:0.0220953010):0.0025136900,E4360-RSV|MEX|ST_3|Cluster_NA|2017/01/01:0.0296111002):0.0000059820,((((CEC-22-9862|MEX|ST_1|Cluster_NA|2022/12/13:0.0069128399,E5021-JGGC|MEX|ST_1|Cluster_NA|2017/01/01:0.0009447003):0.0173581899,E4750-IHA|MEX|ST_3|Cluster_NA|2017/01/01:0.0265699908):0.0105993503,(E2317-UAS|MEX|ST_3|Cluster_NA|2015/01/01:0.0136967311,E3970-PCL|MEX|ST_3|Cluster_NA|2017/01/01:0.0176140452):0.0060638420):0.0000065898,((E0957-CVA|MEX|ST_3|Cluster_NA|2013/01/01:0.0133364153,E1076-CGR|MEX|ST_3|Cluster_NA|2013/01/01:0.0000065826):0.0187101510,E5190-EAAI|MEX|ST_3|Cluster_NA|2017/01/01:0.0262283215):0.0040979799):0.0071526167):0.0011334696):0.0003840197,(((CEC-19-1019|MEX|ST_1|Cluster_NA|2019/12/09:0.0137675858,(E1059-JAHB|MEX|ST_3|Cluster_NA|2013/01/01:0.0029100274,E3040-AMG|MEX|ST_3|Cluster_NA|2016/01/01:0.0063215286):0.0069900471):0.0000102500,((CEC-21-3990|MEX|ST_1|Cluster_NA|2021/06/15:0.0137795319,CEC-22-6643|MEX|ST_1|Cluster_NA|2022/03/01:0.0043046056):0.0162650605,E1832-PABA|MEX|ST_1|Cluster_NA|2015/01/01:0.0063642378):0.0027550442):0.0058233053,CEC-21-2902|MEX|ST_1|Cluster_NA|2021/03/09:0.0212723670):0.0081327729):0.0097301140):0.0017809986,(((((((((CEC-21-3352|MEX|ST_2|Cluster_NA|2021/04/19:0.0004903477,CEC-21-5913|MEX|ST_2|Cluster_NA|2021/12/13:0.0014513973):0.0173363255,CEC-22-9153|MEX|ST_1|Cluster_NA|2022/09/30:0.0229140032):0.0082763087,(CEC-22-9508|MEX|ST_2|Cluster_NA|2022/11/07:0.0330842727,E4424-JLVG|MEX|ST_2|Cluster_NA|2017/01/01:0.0252742368):0.0019810316):0.0091570786,MF457084|US|ST_NA|Cluster_NA|2012/01/01:0.0330346168):0.0033968137,((KEXV01012304|BR|ST_NA|Cluster_NA|2014/01/01:0.0159786466,KEXV01012319|BR|ST_NA|Cluster_NA|2014/01/01:0.0091855055):0.0416099506,E4413-MVN|MEX|ST_3|Cluster_NA|2017/01/01:0.0389072094):0.0041085181):0.0000061901,(((((CEC-21-3525|MEX|ST_1|Cluster_NA|2021/05/03:0.0339122142,CEC-21-3927|MEX|ST_2|Cluster_NA|2021/06/09:0.0218638378):0.0089366134,((CEC-22-8975|MEX|ST_2|Cluster_NA|2022/09/13:0.0259938869,E3214-CDVS|MEX|ST_1|Cluster_NA|2017/01/01:0.0227214397):0.0099356923,E5847-AGS|MEX|ST_3|Cluster_NA|2018/01/01:0.0419966600):0.0018031614):0.0012445858,(CEC-22-6988|MEX|ST_1|Cluster_NA|2022/03/29:0.0233945252,(((CEC-22-7075|MEX|ST_1|Cluster_NA|2022/04/05:0.0294709084,(E2815-FHH|MEX|ST_3|Cluster_NA|2016/01/01:0.0021852924,E6012-JCPG|MEX|ST_3|Cluster_NA|2018/01/01:0.0046813841):0.0066474909):0.0033854436,E5006-LCP|MEX|ST_3|Cluster_NA|2017/01/01:0.0149852269):0.0018275677,E2612-MIOO|MEX|ST_3|Cluster_NA|2015/01/01:0.0264439264):0.0018546321):0.0042065804):0.0017839805,(((CEC-22-6355|MEX|ST_1|Cluster_NA|2022/02/02:0.0123119043,(CEC-22-7417|MEX|ST_2|Cluster_NA|2022/05/09:0.0064183641,CEC-22-7790|MEX|ST_1|Cluster_NA|2022/06/02:0.0098594056):0.0129569785):0.0104485015,CEC-22-7382|MEX|ST_1|Cluster_NA|2022/05/04:0.0204563715):0.0121743948,E5146-BFG|MEX|ST_1|Cluster_NA|2017/01/01:0.0221552492):0.0009685132):0.0080765341,MF455632|US|ST_NA|Cluster_NA|2015/01/01:0.0334472342):0.0000064604):0.0030786153,((((E1762-DAL|MEX|ST_3|Cluster_NA|2014/01/01:0.0014530838,E2216-JLSA|MEX|ST_3|Cluster_NA|2015/01/01:0.0056880399):0.0233781312,(E5125-FGT|MEX|ST_3|Cluster_NA|2017/01/01:0.0288252057,E6950-MAMR|MEX|ST_3|Cluster_NA|2018/01/01:0.0333200542):0.0109360829):0.0017694191,E7487-PMZ|MEX|ST_3|Cluster_NA|2018/01/01:0.0225518067):0.0059378098,(N-168-PCFA|NIC|ST_NA|Cluster_NA|2013/01/01:0.0239285311,(N-226-JCRB|NIC|ST_NA|Cluster_NA|2014/01/01:0.0039009244,N-233-EALP|NIC|ST_NA|Cluster_NA|2014/01/01:0.0041180178):0.0144351247):0.0130342112):0.0014798496):0.0000065826,(((((((KEXV01002460|BR|ST_NA|Cluster_NA|2015/01/01:0.0246746556,KEXV01002742|BR|ST_NA|Cluster_NA|2015/01/01:0.0091779602):0.0087191520,KEXV01032026|BR|ST_NA|Cluster_NA|2017/01/01:0.0487690869):0.0041027837,KEXV01034172|BR|ST_NA|Cluster_NA|2017/01/01:0.0393756089):0.0040920469,KEXV01038797|BR|ST_NA|Cluster_NA|2016/01/01:0.0420883217):0.0000055803,KEXV01034431|BR|ST_NA|Cluster_NA|2017/01/01:0.0305325749):0.0000859396,((((((((((KEXV01002571|BR|ST_NA|Cluster_NA|2015/01/01:0.0109691592,KEXV01005256|BR|ST_NA|Cluster_NA|2014/01/01:0.0317363292):0.0094065335,((KEXV01029908|BR|ST_NA|Cluster_NA|2015/01/01:0.0366804764,KEXV01034394|BR|ST_NA|Cluster_NA|2017/01/01:0.0209954464):0.0111219440,MN509151|BR|ST_NA|Cluster_NA|2014/01/01:0.0293567346):0.0029284478):0.0058668892,(KEXV01033924|BR|ST_NA|Cluster_NA|2016/01/01:0.0261364952,KEXV01037537|BR|ST_NA|Cluster_NA|2017/01/01:0.0227037231):0.0069463472):0.0073558225,(((KEXV01029297|BR|ST_NA|Cluster_NA|2015/01/01:0.0267057315,(KEXV01031716|BR|ST_NA|Cluster_NA|2017/01/01:0.0169073602,(KEXV01031755|BR|ST_NA|Cluster_NA|2017/01/01:0.0151699155,KEXV01031804|BR|ST_NA|Cluster_NA|2017/01/01:0.0202777182):0.0055042964):0.0072976687):0.0034485771,(KEXV01029320|BR|ST_NA|Cluster_NA|2015/01/01:0.0067626317,(KEXV01031610|BR|ST_NA|Cluster_NA|2016/01/01:0.0006100387,MW545407|BR|ST_NA|Cluster_NA|2018/01/01:0.0013587646):0.0116361843):0.0148843039):0.0038184463,KEXV01029314|BR|ST_NA|Cluster_NA|2015/01/01:0.0204370373):0.0031795508):0.0001355111,(((((((KEXV01029287|BR|ST_NA|Cluster_NA|2015/01/01:0.0155305937,(MW545369|BR|ST_NA|Cluster_NA|2018/01/01:0.0000065826,MW545370|BR|ST_NA|Cluster_NA|2018/01/01:0.0059079575):0.0295524608):0.0153178776,KEXV01033818|BR|ST_NA|Cluster_NA|2016/01/01:0.0382904984):0.0025386572,KEXV01037596|BR|ST_NA|Cluster_NA|2017/01/01:0.0326208313):0.0003478646,(KEXV01046850|BR|ST_NA|Cluster_NA|2017/01/01:0.0010033045,KEXV01046858|BR|ST_NA|Cluster_NA|2017/01/01:0.0010975910):0.0177669631):0.0020907788,(KEXV01033870|BR|ST_NA|Cluster_NA|2016/01/01:0.0224584609,KEXV01035221|BR|ST_NA|Cluster_NA|2017/01/01:0.0159580371):0.0048879107):0.0053119633,(KEXV01036456|BR|ST_NA|Cluster_NA|2017/01/01:0.0274152892,KEXV01046864|BR|ST_NA|Cluster_NA|2017/01/01:0.0157083679):0.0016025808):0.0022890258,(KEXV01029386|BR|ST_NA|Cluster_NA|2015/01/01:0.0665628846,KEXV01034479|BR|ST_NA|Cluster_NA|2017/01/01:0.0256069839):0.0069769281):0.0008401121):0.0000075128,((((KEXV01002730|BR|ST_NA|Cluster_NA|2015/01/01:0.0053989456,KEXV01034457|BR|ST_NA|Cluster_NA|2017/01/01:0.0038844373):0.0029490189,KEXV01034458|BR|ST_NA|Cluster_NA|2017/01/01:0.0076020942):0.0259802326,KEXV01046842|BR|ST_NA|Cluster_NA|2017/01/01:0.0180139696):0.0000077963,((((((KEXV01029606|BR|ST_NA|Cluster_NA|2015/01/01:0.0157871857,(KEXV01035976|BR|ST_NA|Cluster_NA|2016/01/01:0.0088777979,KEXV01036108|BR|ST_NA|Cluster_NA|2016/01/01:0.0128716172):0.0196637104):0.0050864529,(KEXV01035987|BR|ST_NA|Cluster_NA|2016/01/01:0.0133508485,KEXV01035988|BR|ST_NA|Cluster_NA|2016/01/01:0.0239510980):0.0045526895):0.0092077239,(KEXV01036119|BR|ST_NA|Cluster_NA|2016/01/01:0.0369665940,KEXV01036431|BR|ST_NA|Cluster_NA|2017/01/01:0.0277450428):0.0029960985):0.0029686293,KEXV01036193|BR|ST_NA|Cluster_NA|2017/01/01:0.0084234580):0.0038277345,KEXV01036237|BR|ST_NA|Cluster_NA|2017/01/01:0.0102791671):0.0025972818,KEXV01031770|BR|ST_NA|Cluster_NA|2017/01/01:0.0208036591):0.0035554294):0.0010407533):0.0080258092,((((KEXV01016016|BR|ST_NA|Cluster_NA|2015/01/01:0.0191673854,KEXV01037361|BR|ST_NA|Cluster_NA|2017/01/01:0.0130803046):0.0019500912,KEXV01029790|BR|ST_NA|Cluster_NA|2015/01/01:0.0212400306):0.0086123693,(KEXV01029608|BR|ST_NA|Cluster_NA|2015/01/01:0.0275815394,(KEXV01034118|BR|ST_NA|Cluster_NA|2017/01/01:0.0357717935,(KEXV01034375|BR|ST_NA|Cluster_NA|2017/01/01:0.0072682478,KEXV01034404|BR|ST_NA|Cluster_NA|2017/01/01:0.0181637679):0.0144593486):0.0075258057):0.0039023009):0.0000065826,(((KEXV01035762|BR|ST_NA|Cluster_NA|2016/01/01:0.0250359890,KEXV01035828|BR|ST_NA|Cluster_NA|2017/01/01:0.0243795533):0.0113275344,KEXV01035880|BR|ST_NA|Cluster_NA|2017/01/01:0.0125377706):0.0044340642,KEXV01036433|BR|ST_NA|Cluster_NA|2017/01/01:0.0254432946):0.0005324353):0.0033613163):0.0009294385,((((KEXV01002759|BR|ST_NA|Cluster_NA|2015/01/01:0.0684948269,KEXV01046849|BR|ST_NA|Cluster_NA|2017/01/01:0.0420095090):0.0077215192,(KEXV01032877|BR|ST_NA|Cluster_NA|2016/01/01:0.0235700172,KEXV01035997|BR|ST_NA|Cluster_NA|2016/01/01:0.0276804006):0.0056167556):0.0000056389,((((KEXV01034253|BR|ST_NA|Cluster_NA|2016/01/01:0.0062058905,(KEXV01036241|BR|ST_NA|Cluster_NA|2017/01/01:0.0055179870,KEXV01044461|BR|ST_NA|Cluster_NA|2016/01/01:0.0288602602):0.0006323369):0.0026683817,KEXV01034411|BR|ST_NA|Cluster_NA|2017/01/01:0.0075896393):0.0033221676,KEXV01044313|BR|ST_NA|Cluster_NA|2016/01/01:0.0251225935):0.0096332923,KEXV01034275|BR|ST_NA|Cluster_NA|2016/01/01:0.0252978505):0.0023135117):0.0037232303,((KEXV01029552|BR|ST_NA|Cluster_NA|2015/01/01:0.0304702339,(KEXV01034281|BR|ST_NA|Cluster_NA|2016/01/01:0.0402362393,KEXV01034337|BR|ST_NA|Cluster_NA|2016/01/01:0.0316904474):0.0048000500):0.0024060786,KEXV01046852|BR|ST_NA|Cluster_NA|2017/01/01:0.0433846129):0.0023673483):0.0010700243):0.0000056992,(((((KEXV01002574|BR|ST_NA|Cluster_NA|2015/01/01:0.0187340004,KEXV01034435|BR|ST_NA|Cluster_NA|2017/01/01:0.0397036878):0.0048620804,KY581406|BR|ST_NA|Cluster_NA|2014/01/01:0.0183711878):0.0012910290,(KEXV01005268|BR|ST_NA|Cluster_NA|2014/01/01:0.0230918346,KEXV01034415|BR|ST_NA|Cluster_NA|2017/01/01:0.0163203969):0.0050457104):0.0000081068,(((KEXV01002580|BR|ST_NA|Cluster_NA|2015/01/01:0.0142470956,KEXV01038875|BR|ST_NA|Cluster_NA|2016/01/01:0.0152438500):0.0040375862,KEXV01046820|BR|ST_NA|Cluster_NA|2016/01/01:0.0132591570):0.0091181440,(KEXV01002725|BR|ST_NA|Cluster_NA|2015/01/01:0.0125520563,KEXV01036176|BR|ST_NA|Cluster_NA|2016/01/01:0.0268604832):0.0070657978):0.0033325640):0.0065227722,(((KEXV01031392|BR|ST_NA|Cluster_NA|2016/01/01:0.0313950448,KEXV01031498|BR|ST_NA|Cluster_NA|2017/01/01:0.0225688177):0.0064797844,KEXV01036207|BR|ST_NA|Cluster_NA|2017/01/01:0.0208213981):0.0020012555,KEXV01033884|BR|ST_NA|Cluster_NA|2016/01/01:0.0259853798):0.0075957685):0.0000065898):0.0011076685,(((((KEXV01029560|BR|ST_NA|Cluster_NA|2015/01/01:0.0254877204,KEXV01029625|BR|ST_NA|Cluster_NA|2015/01/01:0.0283217993):0.0124686077,KEXV01036291|BR|ST_NA|Cluster_NA|2017/01/01:0.0353463536):0.0049705850,(KF701014|BR|ST_NA|Cluster_NA|2012/01/01:0.0410356912,KEXV01011844|BR|ST_NA|Cluster_NA|2015/01/01:0.0377191842):0.0018977437):0.0000976767,((KEXV01034260|BR|ST_NA|Cluster_NA|2016/01/01:0.0251299452,KEXV01036105|BR|ST_NA|Cluster_NA|2016/01/01:0.0383995385):0.0136914379,KEXV01043793|BR|ST_NA|Cluster_NA|2016/01/01:0.0466854180):0.0050814072):0.0031179562,(KEXV01033495|BR|ST_NA|Cluster_NA|2017/01/01:0.0436433045,KEXV01046663|BR|ST_NA|Cluster_NA|2017/01/01:0.0321315793):0.0092138672):0.0022514059):0.0041012286):0.0118537341,MK817440|CU|ST_NA|Cluster_NA|2017/01/01:0.0526192548):0.0027561924):0.0027266912,((((((KU190495|CA|ST_NA|Cluster_NA|2011/01/01:0.0000027755,(KU190535|CA|ST_NA|Cluster_NA|2011/01/01:0.0039792209,KU190663|CA|ST_NA|Cluster_NA|2012/01/01:0.0029969907):0.0009929831):0.0020911484,((KU190624|CA|ST_NA|Cluster_NA|2012/01/01:0.0075101260,KU190816|CA|ST_NA|Cluster_NA|2013/01/01:0.0057057683):0.0050785789,KU190700|CA|ST_NA|Cluster_NA|2012/01/01:0.0072200893):0.0007007183):0.0000027755,KU190582|CA|ST_NA|Cluster_NA|2011/01/01:0.0000027755):0.0008994183,KU190583|CA|ST_NA|Cluster_NA|2011/01/01:0.0061564800):0.0017805614,KU190674|CA|ST_NA|Cluster_NA|2012/01/01:0.0042710942):0.0143913067,(((MG942660|US|ST_NA|Cluster_NA|2013/01/01:0.0008623211,MG943778|US|ST_NA|Cluster_NA|2016/01/01:0.0030959584):0.0000066352,(MG942758|US|ST_NA|Cluster_NA|2013/01/01:0.0064471966,(MG943541|US|ST_NA|Cluster_NA|2016/01/01:0.0045241784,MG943555|US|ST_NA|Cluster_NA|2016/01/01:0.0070918055):0.0024006987):0.0021041541):0.0198851451,(E7157-EDSF|MEX|ST_3|Cluster_NA|2018/01/01:0.0042208795,E7418-RAM|MEX|ST_3|Cluster_NA|2018/01/01:0.0020003790):0.0252127917):0.0041447946):0.0060600024):0.0007115281):0.0008494466,((((((((KEXV01012509|BR|ST_NA|Cluster_NA|2015/01/01:0.0112621874,KEXV01040378|BR|ST_NA|Cluster_NA|2016/01/01:0.0032999264):0.0047240351,KEXV01040380|BR|ST_NA|Cluster_NA|2016/01/01:0.0096563718):0.0147935131,KEXV01040830|BR|ST_NA|Cluster_NA|2016/01/01:0.0309247034):0.0135695440,KEXV01032214|BR|ST_NA|Cluster_NA|2016/01/01:0.0341619888):0.0063838712,KEXV01044906|BR|ST_NA|Cluster_NA|2017/01/01:0.0314850831):0.0031278794,(((E3417-JGMV|MEX|ST_3|Cluster_NA|2017/01/01:0.0121930313,(((E5619-JCN|MEX|ST_3|Cluster_NA|2017/01/01:0.0000027755,E5621-DTP|MEX|ST_3|Cluster_NA|2017/01/01:0.0000027755):0.0105767733,E6817-JAFM|MEX|ST_3|Cluster_NA|2018/01/01:0.0059574798):0.0000027755,E6173-DCN|MEX|ST_3|Cluster_NA|2018/01/01:0.0009169008):0.0033113023):0.0018897546,(E6198-AMGT|MEX|ST_3|Cluster_NA|2018/01/01:0.0046196004,E6199-AVR|MEX|ST_3|Cluster_NA|2018/01/01:0.0067585052):0.0144376740):0.0019554781,E7269-GBT|MEX|ST_3|Cluster_NA|2018/01/01:0.0131032986):0.0209723029):0.0062223670,((((((((KEXV01029269|BR|ST_NA|Cluster_NA|2015/01/01:0.0101935124,KEXV01029293|BR|ST_NA|Cluster_NA|2015/01/01:0.0114651469):0.0040618412,KEXV01029290|BR|ST_NA|Cluster_NA|2015/01/01:0.0193375897):0.0075883373,(((KEXV01029295|BR|ST_NA|Cluster_NA|2015/01/01:0.0154743647,KEXV01031645|BR|ST_NA|Cluster_NA|2016/01/01:0.0155628470):0.0011752380,KEXV01029319|BR|ST_NA|Cluster_NA|2015/01/01:0.0219632067):0.0014308060,((KEXV01029341|BR|ST_NA|Cluster_NA|2015/01/01:0.0053802200,MW545353|BR|ST_NA|Cluster_NA|2018/01/01:0.0011337062):0.0086658798,KEXV01031706|BR|ST_NA|Cluster_NA|2017/01/01:0.0163589361):0.0043331817):0.0010918064):0.0017770700,MW545402|BR|ST_NA|Cluster_NA|2018/01/01:0.0264217483):0.0059967516,(((KEXV01029408|BR|ST_NA|Cluster_NA|2016/01/01:0.0260205795,KEXV01029439|BR|ST_NA|Cluster_NA|2016/01/01:0.0280151744):0.0078591116,KEXV01038460|BR|ST_NA|Cluster_NA|2016/01/01:0.0135443369):0.0022234195,KEXV01031660|BR|ST_NA|Cluster_NA|2016/01/01:0.0231439837):0.0023133764):0.0000065898,((KEXV01029317|BR|ST_NA|Cluster_NA|2015/01/01:0.0064708402,KEXV01031683|BR|ST_NA|Cluster_NA|2016/01/01:0.0118280205):0.0069294676,KEXV01031843|BR|ST_NA|Cluster_NA|2017/01/01:0.0273048380):0.0104145750):0.0117574931,MN528345|BR|ST_NA|Cluster_NA|2018/01/01:0.0335084390):0.0096574114,E1868-MAJZ|MEX|ST_1|Cluster_NA|2015/01/01:0.0219301072):0.0059748667):0.0010169955,(E2422-RCIM|MEX|ST_1|Cluster_NA|2015/01/01:0.0162105974,E2618-JMGZ|MEX|ST_1|Cluster_NA|2015/01/01:0.0125532778):0.0194767919):0.0006443805):0.0000030090):0.0005068084,((((((CEC-19-0104|MEX|ST_1|Cluster_NA|2019/08/23:0.0223033918,CEC-20-1961|MEX|ST_2|Cluster_NA|2020/11/06:0.0258644890):0.0017665487,(((CEC-21-3846|MEX|ST_1|Cluster_NA|2021/06/02:0.0081095685,(CEC-21-4111|MEX|ST_1|Cluster_NA|2021/06/24:0.0040636879,CEC-22-8392|MEX|ST_2|Cluster_NA|2022/07/20:0.0006939948):0.0085181140):0.0043063100,((CEC-22-6452|MEX|ST_1|Cluster_NA|2022/02/11:0.0117482161,CEC-22-7497|MEX|ST_1|Cluster_NA|2022/05/12:0.0141982804):0.0014982711,CEC-22-6686|MEX|ST_1|Cluster_NA|2022/03/04:0.0029846953):0.0009857245):0.0059629883,CEC-22-8614|MEX|ST_1|Cluster_NA|2022/08/15:0.0204160912):0.0087319721):0.0053859880,(((((CEC-20-1624|MEX|ST_1|Cluster_NA|2020/10/06:0.0007159844,CEC-20-1902|MEX|ST_1|Cluster_NA|2020/10/30:0.0000027755):0.0082329506,CEC-22-8864|MEX|ST_1|Cluster_NA|2022/09/02:0.0117768039):0.0106010581,(CEC-21-3766|MEX|ST_1|Cluster_NA|2021/05/24:0.0057176132,(E0437-MAH|MEX|ST_1|Cluster_NA|2012/01/01:0.0070969486,E5247-VBT|MEX|ST_1|Cluster_NA|2017/01/01:0.0088207585):0.0000065898):0.0023324981):0.0022677666,CEC-21-4196|MEX|ST_2|Cluster_NA|2021/07/05:0.0136672478):0.0013502404,(CEC-20-1655|MEX|ST_1|Cluster_NA|2020/10/08:0.0232067917,(((((CEC-20-1903|MEX|ST_2|Cluster_NA|2020/10/30:0.0000027755,CEC-20-1960|MEX|ST_1|Cluster_NA|2020/11/06:0.0028198362):0.0034094732,(CEC-21-5573|MEX|ST_1|Cluster_NA|2021/11/17:0.0004737634,CEC-22-7765|MEX|ST_1|Cluster_NA|2022/06/01:0.0038560893):0.0010189976):0.0020730820,CEC-22-7389|MEX|ST_1|Cluster_NA|2022/05/04:0.0030535285):0.0045008858,CEC-22-9184|MEX|ST_1|Cluster_NA|2022/10/03:0.0117764635):0.0015656139,CEC-20-2110|MEX|ST_1|Cluster_NA|2020/11/26:0.0045221768):0.0092398655):0.0037092736):0.0050571565):0.0091733756,((((KEXV01015157|BR|ST_NA|Cluster_NA|2014/01/01:0.0257693284,KEXV01030839|BR|ST_NA|Cluster_NA|2015/01/01:0.0170759110):0.0170422131,(KJ680949|US|ST_NA|Cluster_NA|2012/01/01:0.0269395235,(E4414-OPC|MEX|ST_3|Cluster_NA|2017/01/01:0.0087394980,E6881-JRSC|MEX|ST_3|Cluster_NA|2018/01/01:0.0123416667):0.0173869070):0.0047569326):0.0030018939,((((KEXV01032184|BR|ST_NA|Cluster_NA|2016/01/01:0.0077297507,KEXV01032237|BR|ST_NA|Cluster_NA|2016/01/01:0.0122511918):0.0109557864,(((KEXV01032230|BR|ST_NA|Cluster_NA|2016/01/01:0.0121479617,KEXV01032578|BR|ST_NA|Cluster_NA|2017/01/01:0.0178353115):0.0064616780,KEXV01032394|BR|ST_NA|Cluster_NA|2016/01/01:0.0255912805):0.0008262578,KEXV01032550|BR|ST_NA|Cluster_NA|2017/01/01:0.0174148310):0.0079051815):0.0317318083,KEXV01032404|BR|ST_NA|Cluster_NA|2016/01/01:0.0315496008):0.0003922773,((KEXV01040833|BR|ST_NA|Cluster_NA|2016/01/01:0.0011541181,KEXV01040986|BR|ST_NA|Cluster_NA|2016/01/01:0.0063726916):0.0185442305,(KEXV01041569|BR|ST_NA|Cluster_NA|2017/01/01:0.0231827425,KEXV01041883|BR|ST_NA|Cluster_NA|2017/01/01:0.0198994605):0.0131176603):0.0154579225):0.0014278316):0.0029010910,((MF455802|US|ST_NA|Cluster_NA|2011/01/01:0.0109573210,MF456031|US|ST_NA|Cluster_NA|2015/01/01:0.0228833538):0.0024810877,((((MF455929|US|ST_NA|Cluster_NA|2012/01/01:0.0041483189,MF456245|US|ST_NA|Cluster_NA|2011/01/01:0.0099294259):0.0035976073,(MF456546|US|ST_NA|Cluster_NA|2015/01/01:0.0063613762,MG943058|US|ST_NA|Cluster_NA|2014/01/01:0.0129441738):0.0074042066):0.0021915222,(MF456554|US|ST_NA|Cluster_NA|2011/01/01:0.0106288936,(MG943223|US|ST_NA|Cluster_NA|2015/01/01:0.0095180652,MG943705|US|ST_NA|Cluster_NA|2016/01/01:0.0030152048):0.0050669927):0.0030625730):0.0022039904,MF456470|US|ST_NA|Cluster_NA|2011/01/01:0.0074702456):0.0025245307):0.0162781833):0.0050354709):0.0013560220,((CEC-19-0249|MEX|ST_1|Cluster_NA|2019/09/11:0.0043496184,CEC-21-2668|MEX|ST_1|Cluster_NA|2021/02/15:0.0046414119):0.0097952700,CEC-22-9023|MEX|ST_1|Cluster_NA|2022/09/20:0.0302639157):0.0140657297):0.0020438158,(((CEC-19-0132|MEX|ST_2|Cluster_NA|2019/08/28:0.0114916031,E1461-GMSR|MEX|ST_1|Cluster_NA|2014/01/01:0.0104389213):0.0074526500,CEC-22-6758|MEX|ST_2|Cluster_NA|2022/03/11:0.0423783120):0.0097382456,((((((CEC-19-0404|MEX|ST_1|Cluster_NA|2019/09/27:0.0049363239,(CEC-21-2574|MEX|ST_1|Cluster_NA|2021/02/05:0.0025363061,CEC-21-2655|MEX|ST_1|Cluster_NA|2021/02/12:0.0010704857):0.0094872001):0.0030441016,((CEC-19-0810|MEX|ST_1|Cluster_NA|2019/11/13:0.0074377278,E6079-ARS|MEX|ST_3|Cluster_NA|2018/01/01:0.0000027755):0.0005366595,CEC-21-4080|MEX|ST_1|Cluster_NA|2021/06/22:0.0175275136):0.0022982104):0.0065275199,((CEC-20-1850|MEX|ST_2|Cluster_NA|2020/10/27:0.0056761966,CEC-22-9572|MEX|ST_2|Cluster_NA|2022/11/14:0.0056541337):0.0082413830,(CEC-22-7583|MEX|ST_1|Cluster_NA|2022/05/19:0.0162749620,CEC-22-8281|MEX|ST_1|Cluster_NA|2022/07/12:0.0139443611):0.0005353835):0.0016477973):0.0026691900,((CEC-20-1522|MEX|ST_1|Cluster_NA|2020/09/23:0.0131556666,CEC-22-6384|MEX|ST_1|Cluster_NA|2022/02/08:0.0322565895):0.0006252675,CEC-20-1837|MEX|ST_2|Cluster_NA|2020/10/26:0.0130313372):0.0037433946):0.0046166978,((CEC-19-0712|MEX|ST_2|Cluster_NA|2019/11/01:0.0028250031,CEC-22-7659|MEX|ST_2|Cluster_NA|2022/05/24:0.0034356453):0.0045655357,CEC-22-6863|MEX|ST_2|Cluster_NA|2022/03/18:0.0078315720):0.0200914776):0.0151509255,MK922757|US|ST_NA|Cluster_NA|2018/01/01:0.0330698296):0.0039695491):0.0040182379):0.0008005084):0.0053686991,(((((((((((((((((((((((((((((((((CEC-19-0004|MEX|ST_1|Cluster_NA|2019/07/17:0.0172656082,((CEC-21-4298|MEX|ST_2|Cluster_NA|2021/07/13:0.0138270441,(CEC-22-6262|MEX|ST_2|Cluster_NA|2022/01/27:0.0004219218,CEC-22-9370|MEX|ST_2|Cluster_NA|2022/10/21:0.0076527769):0.0014279972):0.0067550804,CEC-22-8203|MEX|ST_2|Cluster_NA|2022/07/05:0.0328837786):0.0143476184):0.0023262334,E4805-EGM|MEX|ST_1|Cluster_NA|2017/01/01:0.0145964858):0.0017014214,(((CEC-21-4519|MEX|ST_1|Cluster_NA|2021/08/10:0.0024178013,CEC-22-8818|MEX|ST_1|Cluster_NA|2022/09/01:0.0048515798):0.0156101073,CEC-22-7831|MEX|ST_1|Cluster_NA|2022/06/03:0.0168988736):0.0027759976,E5536-RFC|MEX|ST_1|Cluster_NA|2017/01/01:0.0066568750):0.0042953827):0.0012025207,(((CEC-20-1833|MEX|ST_2|Cluster_NA|2020/10/26:0.0007043837,CEC-20-1836|MEX|ST_2|Cluster_NA|2020/10/26:0.0027707399):0.0180216113,CEC-20-1909|MEX|ST_1|Cluster_NA|2020/11/03:0.0131092143):0.0014842947,((CEC-21-2778|MEX|ST_1|Cluster_NA|2021/02/25:0.0094865832,(CEC-21-5859|MEX|ST_1|Cluster_NA|2021/12/06:0.0105103202,(CEC-22-7540|MEX|ST_1|Cluster_NA|2022/05/17:0.0072771256,CEC-22-7541|MEX|ST_1|Cluster_NA|2022/05/17:0.0046410647):0.0143481164):0.0029610759):0.0014033095,E1667-DHH|MEX|ST_1|Cluster_NA|2014/01/01:0.0110888514):0.0007669432):0.0023088687):0.0016283224,(((CEC-19-0371|MEX|ST_1|Cluster_NA|2019/09/25:0.0045040971,(CEC-22-6504|MEX|ST_2|Cluster_NA|2022/02/17:0.0001453354,CEC-22-6505|MEX|ST_2|Cluster_NA|2022/02/17:0.0043860634):0.0079926228):0.0005777915,CEC-22-7517|MEX|ST_1|Cluster_NA|2022/05/16:0.0058685470):0.0011788108,(CEC-21-3579|MEX|ST_2|Cluster_NA|2021/05/07:0.0014219545,CEC-22-7317|MEX|ST_1|Cluster_NA|2022/04/28:0.0034322772):0.0092093698):0.0132368423):0.0000065898,E1629-SMS|MEX|ST_1|Cluster_NA|2014/01/01:0.0116026379):0.0033833747,(((CEC-19-0136|MEX|ST_1|Cluster_NA|2019/08/28:0.0045053531,CEC-22-8052|MEX|ST_2|Cluster_NA|2022/06/23:0.0007208281):0.0034505403,E5705-CIS|MEX|ST_1|Cluster_NA|2017/01/01:0.0015172577):0.0058824312,CEC-20-1944|MEX|ST_1|Cluster_NA|2020/11/04:0.0035567064):0.0129725467):0.0014131727,(CEC-21-4930|MEX|ST_1|Cluster_NA|2021/09/22:0.0060051016,CEC-22-9355|MEX|ST_1|Cluster_NA|2022/10/20:0.0146998317):0.0159974000):0.0003914952,((CEC-19-0106|MEX|ST_1|Cluster_NA|2019/08/23:0.0190446625,((((((CEC-19-0301|MEX|ST_1|Cluster_NA|2019/09/17:0.0052837971,(CEC-20-1629|MEX|ST_1|Cluster_NA|2020/10/06:0.0015160053,CEC-22-9121|MEX|ST_1|Cluster_NA|2022/09/28:0.0074548873):0.0001230449):0.0032171426,CEC-21-4000|MEX|ST_1|Cluster_NA|2021/06/16:0.0042786916):0.0010431769,CEC-22-9479|MEX|ST_1|Cluster_NA|2022/11/03:0.0125450259):0.0010928577,CEC-19-0768|MEX|ST_1|Cluster_NA|2019/11/08:0.0093665627):0.0020692053,E2994-NMG|MEX|ST_1|Cluster_NA|2016/01/01:0.0074439575):0.0012785770,(((((((((CEC-19-0409|MEX|ST_1|Cluster_NA|2019/10/01:0.0055072485,((CEC-22-7774|MEX|ST_2|Cluster_NA|2022/06/01:0.0017337347,CEC-22-8437|MEX|ST_2|Cluster_NA|2022/08/01:0.0070443255):0.0003851100,CEC-22-9330|MEX|ST_2|Cluster_NA|2022/10/18:0.0059214354):0.0010530830):0.0007562069,CEC-22-7622|MEX|ST_2|Cluster_NA|2022/05/20:0.0030339895):0.0070376754,CEC-22-7120|MEX|ST_1|Cluster_NA|2022/04/08:0.0129408652):0.0012924646,CEC-22-9129|MEX|ST_1|Cluster_78|2022/09/28:0.0054983676):0.0015516377,(CEC-22-6993|MEX|ST_1|Cluster_NA|2022/03/30:0.0093435404,CEC-22-7957|MEX|ST_1|Cluster_NA|2022/06/15:0.0031973660):0.0101854014):0.0010517498,((CEC-21-3703|MEX|ST_1|Cluster_78|2021/05/19:0.0018697919,CEC-21-4350|MEX|ST_2|Cluster_78|2021/07/19:0.0032876098):0.0004521389,(CEC-22-9115|MEX|ST_1|Cluster_NA|2022/09/27:0.0048902211,CEC-22-9729|MEX|ST_1|Cluster_NA|2022/11/30:0.0026862700):0.0098558190):0.0011681312):0.0023400925,(((((CEC-19-1023|MEX|ST_2|Cluster_78|2019/12/10:0.0003909422,(CEC-21-3001|MEX|ST_2|Cluster_78|2021/03/18:0.0024763749,CEC-21-3148|MEX|ST_1|Cluster_78|2021/03/29:0.0007410984):0.0007128346):0.0005472862,CEC-22-7626|MEX|ST_2|Cluster_78|2022/05/23:0.0041782408):0.0100251391,(CEC-20-1791|MEX|ST_1|Cluster_78|2020/10/22:0.0051454570,CEC-20-1877|MEX|ST_1|Cluster_78|2020/10/28:0.0000027755):0.0044702798):0.0025004290,E2194-EJMS|MEX|ST_1|Cluster_NA|2015/01/01:0.0000027755):0.0000056389,(((CEC-21-2991|MEX|ST_1|Cluster_78|2021/03/18:0.0010747738,(CEC-21-3573|MEX|ST_2|Cluster_78|2021/05/07:0.0038796958,CEC-22-8806|MEX|ST_1|Cluster_78|2022/08/30:0.0007269419):0.0004701877):0.0008201039,CEC-22-8609|MEX|ST_1|Cluster_NA|2022/08/15:0.0102715896):0.0007359874,CEC-22-6726|MEX|ST_1|Cluster_78|2022/03/08:0.0039228503):0.0016098695):0.0019891919):0.0013897309,E4610-AAJA|MEX|ST_3|Cluster_NA|2017/01/01:0.0128107998):0.0006154383,CEC-22-9291|MEX|ST_1|Cluster_78|2022/10/13:0.0068924179):0.0036985614):0.0034778030):0.0042281618,((CEC-20-1505|MEX|ST_1|Cluster_NA|2020/09/23:0.0086569743,CEC-21-2585|MEX|ST_1|Cluster_NA|2021/02/08:0.0269988255):0.0005294877,E0073-GAR|MEX|ST_1|Cluster_NA|2011/01/01:0.0075542816):0.0012565165):0.0017528206):0.0032843849,(((CEC-21-2554|MEX|ST_1|Cluster_NA|2021/02/04:0.0116344092,CEC-21-2890|MEX|ST_1|Cluster_NA|2021/03/08:0.0074682659):0.0033791032,((CEC-22-9651|MEX|ST_2|Cluster_NA|2022/11/23:0.0106801724,E1239-LABS|MEX|ST_3|Cluster_NA|2013/01/01:0.0053543451):0.0028345917,(E2141-AAA|MEX|ST_3|Cluster_NA|2015/01/01:0.0021340963,E2698-GFE|MEX|ST_3|Cluster_NA|2015/01/01:0.0029343795):0.0024008601):0.0000079019):0.0020428525,CEC-21-2652|MEX|ST_1|Cluster_NA|2021/02/12:0.0107044709):0.0140405706):0.0006618522,((((((((((CEC-19-0392|MEX|ST_2|Cluster_25|2019/09/27:0.0051868159,CEC-19-0408|MEX|ST_1|Cluster_25|2019/10/01:0.0000027755):0.0010529453,((CEC-20-2166|MEX|ST_2|Cluster_25|2020/12/03:0.0026575210,(((CEC-22-7464|MEX|ST_1|Cluster_25|2022/05/10:0.0030725389,CEC-22-8801|MEX|ST_1|Cluster_25|2022/08/30:0.0028089278):0.0006288589,CEC-22-8898|MEX|ST_1|Cluster_25|2022/09/06:0.0019617613):0.0028761131,CEC-22-8170|MEX|ST_1|Cluster_25|2022/07/04:0.0015974857):0.0004600444):0.0013556051,CEC-21-2573|MEX|ST_1|Cluster_25|2021/02/05:0.0041794385):0.0026995006):0.0000027755,CEC-20-1205|MEX|ST_1|Cluster_25|2020/08/19:0.0096910178):0.0005153148,CEC-21-5429|MEX|ST_1|Cluster_25|2021/11/03:0.0074756410):0.0014179232,CEC-22-7838|MEX|ST_1|Cluster_25|2022/06/06:0.0023687162):0.0007639783,E7525-LAFR|MEX|ST_3|Cluster_NA|2018/01/01:0.0000027755):0.0053596225,(CEC-22-7045|MEX|ST_1|Cluster_NA|2022/04/04:0.0145635207,CEC-22-8727|MEX|ST_1|Cluster_NA|2022/08/22:0.0065965724):0.0028790274):0.0044992731,E5677-LMM|MEX|ST_1|Cluster_NA|2017/01/01:0.0095698409):0.0051341695,(CEC-21-5732|MEX|ST_1|Cluster_NA|2021/11/29:0.0010135206,((CEC-22-6206|MEX|ST_1|Cluster_NA|2022/01/20:0.0006897105,CEC-22-6629|MEX|ST_1|Cluster_NA|2022/02/28:0.0003819924):0.0000027755,CEC-22-7424|MEX|ST_1|Cluster_NA|2022/05/09:0.0007592216):0.0007454191):0.0313101737):0.0022135749,(((CEC-20-2266|MEX|ST_2|Cluster_NA|2020/12/11:0.0063489026,((CEC-22-5997|MEX|ST_2|Cluster_NA|2022/01/05:0.0000027755,CEC-22-5998|MEX|ST_2|Cluster_NA|2022/01/05:0.0003585272):0.0036431508,(CEC-22-7048|MEX|ST_2|Cluster_NA|2022/04/04:0.0060578899,CEC-22-9109|MEX|ST_2|Cluster_NA|2022/09/27:0.0092918308):0.0061423908):0.0037507356):0.0033002023,CEC-21-2977|MEX|ST_1|Cluster_NA|2021/03/17:0.0077077765):0.0086080613,CEC-22-7810|MEX|ST_1|Cluster_NA|2022/06/02:0.0236849901):0.0050016465):0.0020910238):0.0000065961,(((((((CEC-19-0430|MEX|ST_2|Cluster_NA|2019/10/02:0.0000027755,(((CEC-20-1327|MEX|ST_1|Cluster_NA|2020/09/01:0.0000027755,CEC-21-2996|MEX|ST_1|Cluster_NA|2021/03/18:0.0000027755):0.0000027755,CEC-20-1396|MEX|ST_1|Cluster_NA|2020/09/09:0.0003577377):0.0000027755,CEC-20-1459|MEX|ST_1|Cluster_NA|2020/09/17:0.0000027755):0.0065390451):0.0029082315,CEC-22-7985|MEX|ST_1|Cluster_NA|2022/06/17:0.0069731848):0.0018349470,CEC-21-4188|MEX|ST_1|Cluster_NA|2021/07/02:0.0025164525):0.0029815407,CEC-21-3958|MEX|ST_1|Cluster_NA|2021/06/11:0.0073292653):0.0050199246,CEC-22-8822|MEX|ST_1|Cluster_NA|2022/09/01:0.0229748777):0.0077407167,(((CEC-20-1465|MEX|ST_2|Cluster_NA|2020/09/18:0.0023905620,CEC-22-7933|MEX|ST_2|Cluster_NA|2022/06/13:0.0190247266):0.0012645504,(CEC-20-1637|MEX|ST_2|Cluster_NA|2020/10/07:0.0038384899,CEC-20-1639|MEX|ST_2|Cluster_NA|2020/10/07:0.0003701837):0.0032572736):0.0057546112,((((CEC-21-3890|MEX|ST_1|Cluster_NA|2021/06/07:0.0053938180,(CEC-22-6281|MEX|ST_1|Cluster_NA|2022/01/27:0.0025530591,CEC-22-9344|MEX|ST_1|Cluster_NA|2022/10/20:0.0085917728):0.0033007314):0.0003851158,(E3100-ABM|MEX|ST_1|Cluster_NA|2016/01/01:0.0000027755,E3411-APF|MEX|ST_3|Cluster_NA|2017/01/01:0.0000027755):0.0049923437):0.0078359693,E6307-CADD|MEX|ST_3|Cluster_NA|2018/01/01:0.0054242734):0.0109418766,(CEC-21-4569|MEX|ST_1|Cluster_NA|2021/08/13:0.0149048740,(E0949-EZS|MEX|ST_1|Cluster_NA|2013/01/01:0.0022840987,E1143-FACC|MEX|ST_1|Cluster_NA|2013/01/01:0.0070504809):0.0104272881):0.0011618757):0.0000072292):0.0004879419):0.0020949030,E2156-YORO|MEX|ST_1|Cluster_NA|2015/01/01:0.0135372657):0.0031105028):0.0004955516,((((((CEC-19-0628|MEX|ST_2|Cluster_4|2019/10/23:0.0007376767,CEC-21-5300|MEX|ST_1|Cluster_4|2021/10/21:0.0043697667):0.0000076263,((CEC-19-0801|MEX|ST_2|Cluster_4|2019/11/13:0.0007225486,((CEC-19-0825|MEX|ST_2|Cluster_4|2019/11/15:0.0000027755,CEC-19-0881|MEX|ST_1|Cluster_4|2019/11/22:0.0000027755):0.0032928016,(CEC-20-1188|MEX|ST_2|Cluster_4|2020/08/18:0.0000027755,CEC-20-1549|MEX|ST_2|Cluster_4|2020/09/29:0.0013824288):0.0018792675):0.0017154855):0.0004553893,((CEC-22-6925|MEX|ST_1|Cluster_4|2022/03/24:0.0003592901,CEC-22-9881|MEX|ST_1|Cluster_4|2022/12/15:0.0003617473):0.0090983820,CEC-22-7552|MEX|ST_1|Cluster_4|2022/05/16:0.0019386268):0.0007986344):0.0007328864):0.0039404024,E5041-FAMM|MEX|ST_1|Cluster_NA|2017/01/01:0.0077842282):0.0000056287,(CEC-22-8980|MEX|ST_1|Cluster_4|2022/09/13:0.0036229955,CEC-22-9488|MEX|ST_1|Cluster_4|2022/11/04:0.0084443312):0.0053024247):0.0107411865,CEC-21-5566|MEX|ST_1|Cluster_NA|2021/11/17:0.0120504027):0.0025119364,E1960-VMCS|MEX|ST_1|Cluster_NA|2015/01/01:0.0116709514):0.0031712016):0.0023736331,((((((((CEC-19-0093|MEX|ST_1|Cluster_NA|2019/08/21:0.0028527408,CEC-19-0107|MEX|ST_1|Cluster_NA|2019/08/23:0.0012538427):0.0091885443,CEC-21-3621|MEX|ST_1|Cluster_NA|2021/05/12:0.0213382164):0.0020539611,(((CEC-19-0326|MEX|ST_1|Cluster_NA|2019/09/18:0.0004162018,CEC-19-0327|MEX|ST_1|Cluster_NA|2019/09/18:0.0023939898):0.0023624953,(CEC-19-0640|MEX|ST_2|Cluster_NA|2019/10/23:0.0008653606,E4434-VECL|MEX|ST_3|Cluster_NA|2017/01/01:0.0018843886):0.0016950591):0.0067231696,((CEC-20-1675|MEX|ST_1|Cluster_NA|2020/10/09:0.0000027755,CEC-21-5100|MEX|ST_1|Cluster_NA|2021/10/05:0.0099784286):0.0000056443,((CEC-21-4301|MEX|ST_1|Cluster_NA|2021/07/12:0.0007164722,CEC-22-6398|MEX|ST_1|Cluster_NA|2022/02/08:0.0000027755):0.0037041601,CEC-22-9677|MEX|ST_1|Cluster_NA|2022/11/25:0.0088948195):0.0017127527):0.0021507375):0.0003816568):0.0020291768,(CEC-20-1741|MEX|ST_1|Cluster_NA|2020/10/16:0.0044161314,E5770-ADS|MEX|ST_3|Cluster_NA|2017/01/01:0.0010276127):0.0059614919):0.0021808692,(((CEC-20-1133|MEX|ST_2|Cluster_NA|2020/08/13:0.0090014719,(E3129-EAJP|MEX|ST_3|Cluster_NA|2016/01/01:0.0009428858,E3132-EMM|MEX|ST_3|Cluster_NA|2016/01/01:0.0019100678):0.0118732072):0.0026549352,E0063-MAMC|MEX|ST_2|Cluster_NA|2011/01/01:0.0107663029):0.0011966284,((CEC-22-6039|MEX|ST_1|Cluster_NA|2022/01/07:0.0133907366,CEC-22-8870|MEX|ST_1|Cluster_NA|2022/09/05:0.0086026288):0.0007924491,CEC-22-7466|MEX|ST_1|Cluster_NA|2022/05/10:0.0082298450):0.0027683676):0.0007040696):0.0042089522,(((CEC-21-2966|MEX|ST_1|Cluster_NA|2021/03/16:0.0105159002,(E3097-JSMR|MEX|ST_1|Cluster_NA|2016/01/01:0.0009282992,E3098-JGA|MEX|ST_1|Cluster_NA|2016/01/01:0.0000027755):0.0047723350):0.0087639874,CEC-21-3376|MEX|ST_1|Cluster_NA|2021/04/20:0.0094619105):0.0100464190,(CEC-21-4068|MEX|ST_2|Cluster_NA|2021/06/22:0.0057619323,CEC-22-8539|MEX|ST_1|Cluster_NA|2022/08/09:0.0192300590):0.0302655800):0.0025413803):0.0000065898,(((CEC-19-0196|MEX|ST_1|Cluster_NA|2019/09/06:0.0072809137,CEC-21-4244|MEX|ST_1|Cluster_NA|2021/07/08:0.0045856740):0.0040559132,(((CEC-19-0533|MEX|ST_2|Cluster_NA|2019/10/11:0.0096989183,CEC-21-2845|MEX|ST_2|Cluster_NA|2021/03/04:0.0130290887):0.0003877445,CEC-21-5789|MEX|ST_2|Cluster_NA|2021/12/02:0.0087696072):0.0033180215,E2096-CASM|MEX|ST_2|Cluster_NA|2015/01/01:0.0073772310):0.0045046759):0.0068666766,(((CEC-19-0394|MEX|ST_2|Cluster_NA|2019/09/27:0.0141801905,(CEC-21-4054|MEX|ST_1|Cluster_NA|2021/06/21:0.0041652173,CEC-22-7762|MEX|ST_2|Cluster_NA|2022/05/31:0.0044159173):0.0000057233):0.0157986509,(((CEC-21-2921|MEX|ST_1|Cluster_NA|2021/03/10:0.0173284070,CEC-22-8683|MEX|ST_2|Cluster_NA|2022/08/19:0.0074778101):0.0040454955,((CEC-22-7713|MEX|ST_1|Cluster_NA|2022/05/27:0.0072213337,(E6885-JESM|MEX|ST_3|Cluster_NA|2018/01/01:0.0017142949,E7510-JOR|MEX|ST_3|Cluster_NA|2018/01/01:0.0111388981):0.0082707653):0.0013970792,E0374-FVG|MEX|ST_3|Cluster_NA|2012/01/01:0.0081719745):0.0023888889):0.0019400922,CEC-21-3542|MEX|ST_1|Cluster_NA|2021/05/06:0.0195823900):0.0080914978):0.0034763051,(E5176-JRNM|MEX|ST_1|Cluster_NA|2017/01/01:0.0191186244,E5676-LARA|MEX|ST_1|Cluster_NA|2017/01/01:0.0283901511):0.0057332395):0.0032759738):0.0000065898):0.0057766235,((CEC-20-1081|MEX|ST_2|Cluster_NA|2020/08/05:0.0106578904,((((((((CEC-20-2012|MEX|ST_1|Cluster_NA|2020/11/13:0.0000027755,(CEC-20-2082|MEX|ST_1|Cluster_NA|2020/11/23:0.0003625780,CEC-21-3609|MEX|ST_1|Cluster_NA|2021/05/11:0.0012352176):0.0000060177):0.0039739279,CEC-20-2191|MEX|ST_1|Cluster_NA|2020/12/03:0.0034663304):0.0022965989,CEC-21-4548|MEX|ST_1|Cluster_NA|2021/08/12:0.0085808308):0.0043491273,CEC-22-8380|MEX|ST_1|Cluster_NA|2022/07/19:0.0100155644):0.0016423481,(E5801-RBRM|MEX|ST_3|Cluster_NA|2017/01/01:0.0068727415,(E5902-MAAA|MEX|ST_3|Cluster_NA|2018/01/01:0.0000027755,E5903-LEAH|MEX|ST_3|Cluster_NA|2018/01/01:0.0000027755):0.0047950927):0.0054928918):0.0007482801,(((E3165-JCBE|MEX|ST_3|Cluster_NA|2017/01/01:0.0000027755,E5299-FJCC|MEX|ST_3|Cluster_NA|2017/01/01:0.0048803562):0.0016180576,E3483-FWPA|MEX|ST_3|Cluster_NA|2017/01/01:0.0012548924):0.0128941155,E5094-PCS|MEX|ST_3|Cluster_NA|2017/01/01:0.0185569205):0.0140164942):0.0000080830,E0856-DDR|MEX|ST_3|Cluster_NA|2013/01/01:0.0113293008):0.0015810993,E0719-FESG|MEX|ST_3|Cluster_NA|2012/01/01:0.0038637664):0.0009822295):0.0029391476,CEC-21-4483|MEX|ST_1|Cluster_NA|2021/08/06:0.0150822465):0.0029532063):0.0002295107):0.0000075542,(((((((((CEC-19-0007|MEX|ST_1|Cluster_NA|2019/07/17:0.0180060129,CEC-22-7920|MEX|ST_1|Cluster_NA|2022/06/10:0.0303916739):0.0003442608,CEC-22-6063|MEX|ST_1|Cluster_NA|2022/01/11:0.0258871895):0.0000061571,CEC-20-1311|MEX|ST_1|Cluster_NA|2020/08/31:0.0159317497):0.0051393168,((CEC-19-0102|MEX|ST_2|Cluster_NA|2019/08/23:0.0216451956,E6026-JAPM|MEX|ST_3|Cluster_NA|2018/01/01:0.0138102783):0.0026846873,(CEC-21-4848|MEX|ST_1|Cluster_NA|2021/09/14:0.0205336634,E2176-ASS|MEX|ST_2|Cluster_NA|2015/01/01:0.0085583349):0.0067382279):0.0049796774):0.0018074220,(CEC-22-7294|MEX|ST_2|Cluster_NA|2022/04/27:0.0206679337,((CEC-22-8811|MEX|ST_1|Cluster_NA|2022/08/30:0.0103970452,E4652-GPC|MEX|ST_1|Cluster_NA|2017/01/01:0.0009465749):0.0142556654,(E1669-ECAP|MEX|ST_3|Cluster_NA|2014/01/01:0.0119143577,E2800-JIRM|MEX|ST_3|Cluster_NA|2016/01/01:0.0185128359):0.0038673293):0.0094399936):0.0027603387):0.0003785176,(((((CEC-19-0243|MEX|ST_1|Cluster_NA|2019/09/11:0.0145631399,E1501-VHL|MEX|ST_2|Cluster_NA|2014/01/01:0.0146128028):0.0024499046,CEC-22-7731|MEX|ST_1|Cluster_NA|2022/05/30:0.0198480470):0.0031797356,((CEC-21-2658|MEX|ST_2|Cluster_NA|2021/02/15:0.0058622593,CEC-21-2659|MEX|ST_1|Cluster_NA|2021/02/15:0.0107849228):0.0096562598,CEC-22-7182|MEX|ST_2|Cluster_NA|2022/04/18:0.0150878929):0.0068842464):0.0035111606,CEC-22-9491|MEX|ST_1|Cluster_NA|2022/11/04:0.0159821987):0.0018083609,((CEC-21-3315|MEX|ST_1|Cluster_NA|2021/04/15:0.0176598138,CEC-21-5843|MEX|ST_2|Cluster_NA|2021/12/07:0.0037682100):0.0090195792,CEC-21-4742|MEX|ST_2|Cluster_NA|2021/09/02:0.0292581952):0.0066324267):0.0073998043):0.0000065898,(E3734-DLP|MEX|ST_3|Cluster_NA|2017/01/01:0.0119450224,E6104-WILS|MEX|ST_3|Cluster_NA|2018/01/01:0.0067696987):0.0182695987):0.0016469440,((((((((((((((((((CEC-19-0151|MEX|ST_2|Cluster_160|2019/08/29:0.0050624446,CEC-22-6144|MEX|ST_2|Cluster_160|2022/01/17:0.0067094055):0.0014568040,(CEC-21-3817|MEX|ST_1|Cluster_160|2021/05/31:0.0072364192,CEC-22-9347|MEX|ST_2|Cluster_NA|2022/10/20:0.0120344052):0.0017843219):0.0017380887,CEC-21-5320|MEX|ST_2|Cluster_160|2021/10/22:0.0057182101):0.0009739046,(CEC-21-3354|MEX|ST_1|Cluster_160|2021/04/19:0.0098938574,CEC-22-9739|MEX|ST_1|Cluster_NA|2022/12/02:0.0141162462):0.0005178898):0.0011221919,CEC-19-0287|MEX|ST_2|Cluster_160|2019/09/13:0.0029400300):0.0008641712,CEC-22-9077|MEX|ST_1|Cluster_160|2022/09/26:0.0102040474):0.0000893624,((((CEC-19-0311|MEX|ST_1|Cluster_160|2019/09/18:0.0021172464,CEC-19-0376|MEX|ST_2|Cluster_160|2019/09/25:0.0003613074):0.0025796294,CEC-21-3218|MEX|ST_1|Cluster_160|2021/04/08:0.0038387589):0.0010634485,CEC-21-3612|MEX|ST_2|Cluster_160|2021/05/12:0.0072691919):0.0004539164,CEC-21-3424|MEX|ST_1|Cluster_160|2021/04/23:0.0091134468):0.0018448630):0.0013676222,(((CEC-20-1390|MEX|ST_1|Cluster_160|2020/09/08:0.0015907637,CEC-21-2908|MEX|ST_2|Cluster_160|2021/03/09:0.0052761752):0.0050749594,(CEC-21-4493|MEX|ST_1|Cluster_160|2021/08/06:0.0058752518,CEC-22-6626|MEX|ST_2|Cluster_160|2022/02/28:0.0032235558):0.0004510383):0.0003530165,(CEC-21-4018|MEX|ST_1|Cluster_NA|2021/06/17:0.0106966499,E4709-DECB|MEX|ST_1|Cluster_NA|2017/01/01:0.0067558372):0.0010021212):0.0013399224):0.0000027755,E6928-JMGI|MEX|ST_3|Cluster_NA|2018/01/01:0.0068802468):0.0015277420,(((((CEC-20-1886|MEX|ST_1|Cluster_160|2020/10/29:0.0050958030,(CEC-21-2695|MEX|ST_1|Cluster_160|2021/02/18:0.0022797032,(CEC-21-4759|MEX|ST_1|Cluster_160|2021/09/06:0.0013034424,CEC-22-8379|MEX|ST_1|Cluster_160|2022/07/19:0.0019439544):0.0006992019):0.0033072070):0.0008717437,CEC-21-2506|MEX|ST_1|Cluster_160|2021/01/28:0.0027419299):0.0000027755,E6286-EADG|MEX|ST_3|Cluster_NA|2018/01/01:0.0037945489):0.0022831165,CEC-21-5625|MEX|ST_1|Cluster_160|2021/11/19:0.0022627497):0.0037459197,(CEC-22-9172|MEX|ST_1|Cluster_NA|2022/10/03:0.0000027755,CEC-22-9176|MEX|ST_2|Cluster_NA|2022/10/03:0.0003541282):0.0138165201):0.0040307246):0.0001795878,(CEC-22-8940|MEX|ST_2|Cluster_NA|2022/09/09:0.0075813422,E7476-GEAC|MEX|ST_1|Cluster_NA|2018/01/01:0.0006382881):0.0078881158):0.0013499332,E5378-DARL|MEX|ST_1|Cluster_NA|2017/01/01:0.0044775090):0.0050392373,((CEC-21-3114|MEX|ST_1|Cluster_NA|2021/03/29:0.0062896111,CEC-21-3799|MEX|ST_1|Cluster_NA|2021/05/27:0.0100449820):0.0016821203,(((CEC-21-5237|MEX|ST_1|Cluster_NA|2021/10/15:0.0000065826,CEC-22-8553|MEX|ST_2|Cluster_NA|2022/08/10:0.0020256200):0.0038736359,CEC-22-9227|MEX|ST_2|Cluster_NA|2022/10/06:0.0006540033):0.0100776980,(E2614-MFM|MEX|ST_1|Cluster_NA|2015/01/01:0.0022117744,E5153-RLC|MEX|ST_1|Cluster_NA|2017/01/01:0.0049454057):0.0000056440):0.0006520521):0.0008169411):0.0000056389,CEC-22-6900|MEX|ST_1|Cluster_NA|2022/03/23:0.0080768476):0.0057242755,(CEC-22-6121|MEX|ST_1|Cluster_NA|2022/01/14:0.0120250813,E5379-GECM|MEX|ST_1|Cluster_NA|2017/01/01:0.0033586774):0.0087313989):0.0014211633,((E0369-DVH|MEX|ST_3|Cluster_NA|2012/01/01:0.0079247515,E0781-JLBM|MEX|ST_1|Cluster_NA|2013/01/01:0.0108589098):0.0006137848,((E6805-FJGB|MEX|ST_3|Cluster_NA|2018/01/01:0.0018958758,E6914-JELC|MEX|ST_3|Cluster_NA|2018/01/01:0.0011357826):0.0067280225,E7385-GSC|MEX|ST_3|Cluster_NA|2018/01/01:0.0142405966):0.0050357995):0.0015769517):0.0108351211,(((CEC-19-0794|MEX|ST_2|Cluster_NA|2019/11/13:0.0085908711,((CEC-20-0909|MEX|ST_1|Cluster_NA|2020/07/13:0.0018523780,((CEC-21-3594|MEX|ST_1|Cluster_NA|2021/05/10:0.0003599519,CEC-21-5040|MEX|ST_1|Cluster_NA|2021/09/30:0.0003600338):0.0003398416,CEC-22-9608|MEX|ST_1|Cluster_NA|2022/11/17:0.0030188169):0.0007245061):0.0147692852,CEC-21-5521|MEX|ST_1|Cluster_NA|2021/11/11:0.0088347379):0.0014735583):0.0087747037,CEC-21-4072|MEX|ST_1|Cluster_NA|2021/06/22:0.0243980444):0.0024561669,E1997-CCA|MEX|ST_2|Cluster_NA|2015/01/01:0.0152725766):0.0028269845):0.0009553320,((((((CEC-20-0982|MEX|ST_1|Cluster_NA|2020/07/22:0.0088386917,CEC-22-7878|MEX|ST_1|Cluster_NA|2022/06/07:0.0098257887):0.0024556265,E5642-PGMP|MEX|ST_1|Cluster_NA|2017/01/01:0.0069453210):0.0106044105,((CEC-22-9196|MEX|ST_1|Cluster_NA|2022/10/04:0.0000027755,CEC-22-9248|MEX|ST_1|Cluster_NA|2022/10/07:0.0000027755):0.0128887772,E5051-AGS|MEX|ST_1|Cluster_NA|2017/01/01:0.0069216941):0.0034056666):0.0141967485,(((CEC-21-2436|MEX|ST_1|Cluster_NA|2021/01/21:0.0160748894,CEC-21-4132|MEX|ST_2|Cluster_NA|2021/06/28:0.0125484072):0.0043839337,(CEC-21-4025|MEX|ST_2|Cluster_NA|2021/06/17:0.0073567796,(CEC-21-5763|MEX|ST_1|Cluster_NA|2021/12/01:0.0145000766,CEC-22-6087|MEX|ST_1|Cluster_NA|2022/01/12:0.0107660392):0.0011359434):0.0016107419):0.0029463108,CEC-22-7296|MEX|ST_1|Cluster_NA|2022/04/27:0.0063475606):0.0098665972):0.0057702987,((((((CEC-20-1514|MEX|ST_1|Cluster_NA|2020/09/24:0.0135118848,(CEC-21-2429|MEX|ST_1|Cluster_NA|2021/01/20:0.0000027755,CEC-21-3122|MEX|ST_1|Cluster_NA|2021/03/29:0.0046951601):0.0139038213):0.0074289758,(E3002-WBR|MEX|ST_3|Cluster_NA|2016/01/01:0.0124225979,(((E3061-RECP|MEX|ST_3|Cluster_NA|2016/01/01:0.0025423856,E6342-BAH|MEX|ST_3|Cluster_NA|2018/01/01:0.0000027755):0.0012666761,E7089-JOMC|MEX|ST_3|Cluster_NA|2018/01/01:0.0000065826):0.0062485391,E4484-PIGM|MEX|ST_3|Cluster_NA|2017/01/01:0.0092895840):0.0000071519):0.0084443998):0.0000075542,(E2805-KGGB|MEX|ST_3|Cluster_NA|2016/01/01:0.0148789278,E5591-BMB|MEX|ST_3|Cluster_NA|2017/01/01:0.0233683181):0.0016710038):0.0015537025,E2231-IMGG|MEX|ST_3|Cluster_NA|2015/01/01:0.0202499807):0.0000066047,((((((CEC-21-3518|MEX|ST_1|Cluster_NA|2021/05/03:0.0011379493,CEC-22-6119|MEX|ST_1|Cluster_NA|2022/01/14:0.0044879930):0.0072105546,(E2035-VFMM|MEX|ST_1|Cluster_NA|2015/01/01:0.0062934256,E6617-RBV|MEX|ST_3|Cluster_NA|2018/01/01:0.0028933973):0.0000073625):0.0040493321,CEC-22-8285|MEX|ST_2|Cluster_NA|2022/07/12:0.0074737763):0.0123670122,(E2935-DAJB|MEX|ST_1|Cluster_NA|2016/01/01:0.0011586601,E2936-NGV|MEX|ST_1|Cluster_NA|2016/01/01:0.0000027755):0.0314575535):0.0004522327,(E3899-IMG|MEX|ST_3|Cluster_NA|2017/01/01:0.0223892286,(E6743-MACC|MEX|ST_3|Cluster_NA|2018/01/01:0.0046337015,E6744-RCH|MEX|ST_3|Cluster_NA|2018/01/01:0.0032456431):0.0073158329):0.0006516900):0.0008823029,(E0699-AJHM|MEX|ST_1|Cluster_NA|2012/01/01:0.0101913452,E5820-RACG|MEX|ST_1|Cluster_NA|2018/01/01:0.0119324627):0.0017614481):0.0047605396):0.0023149591,CEC-21-4777|MEX|ST_1|Cluster_NA|2021/09/07:0.0259120786):0.0070409116):0.0000077792,(CEC-22-6050|MEX|ST_1|Cluster_NA|2022/01/10:0.0329180016,E7076-JLCV|MEX|ST_3|Cluster_NA|2018/01/01:0.0260479134):0.0019373966):0.0016288348):0.0011993071):0.0005227223,(((((((((((((((((((CEC-19-0169|MEX|ST_1|Cluster_198|2019/09/03:0.0000027755,CEC-19-0933|MEX|ST_1|Cluster_198|2019/11/27:0.0000027755):0.0022767520,((((CEC-19-0941|MEX|ST_1|Cluster_198|2019/11/29:0.0068217671,CEC-21-4206|MEX|ST_2|Cluster_198|2021/07/05:0.0036612515):0.0018400179,CEC-21-2690|MEX|ST_1|Cluster_198|2021/02/18:0.0081129322):0.0000056389,CEC-21-3938|MEX|ST_2|Cluster_198|2021/06/10:0.0040723018):0.0000069395,(CEC-21-5146|MEX|ST_1|Cluster_198|2021/10/08:0.0061662179,CEC-22-9841|MEX|ST_2|Cluster_198|2022/12/12:0.0073949656):0.0026255728):0.0013798589):0.0061316743,(CEC-20-1262|MEX|ST_1|Cluster_NA|2020/08/25:0.0083105067,(((CEC-21-2707|MEX|ST_2|Cluster_NA|2021/02/18:0.0099276156,((CEC-22-7099|MEX|ST_1|Cluster_NA|2022/04/07:0.0034530895,(E5829-BMH|MEX|ST_3|Cluster_NA|2018/01/01:0.0018823390,E6503-FDOG|MEX|ST_3|Cluster_NA|2018/01/01:0.0000027755):0.0000027755):0.0000027755,E7130-JBH|MEX|ST_3|Cluster_NA|2018/01/01:0.0008880455):0.0034548378):0.0007328783,E6831-DVC|MEX|ST_3|Cluster_NA|2018/01/01:0.0048043504):0.0000027755,(E6631-JCAA|MEX|ST_3|Cluster_NA|2018/01/01:0.0009424781,E6803-RPA|MEX|ST_3|Cluster_NA|2018/01/01:0.0012493473):0.0025296262):0.0061050135):0.0000070571):0.0000056389,(E2101-JELA|MEX|ST_3|Cluster_NA|2015/01/01:0.0077598387,E4525-JEGJ|MEX|ST_3|Cluster_NA|2017/01/01:0.0141020533):0.0024903149):0.0000056389,CEC-19-0358|MEX|ST_1|Cluster_198|2019/09/23:0.0073344198):0.0004398463,(((CEC-19-0976|MEX|ST_1|Cluster_NA|2019/12/04:0.0073476359,CEC-21-3246|MEX|ST_1|Cluster_NA|2021/04/12:0.0078169335):0.0012691231,E1039-JGB|MEX|ST_1|Cluster_NA|2013/01/01:0.0052172655):0.0007631750,(CEC-21-2379|MEX|ST_2|Cluster_NA|2021/01/14:0.0070028622,CEC-22-6548|MEX|ST_1|Cluster_198|2022/02/21:0.0025117248):0.0043443795):0.0000065826):0.0000027755,(E2012-JMCR|MEX|ST_3|Cluster_NA|2015/01/01:0.0067404783,(E2565-LFGC|MEX|ST_3|Cluster_NA|2015/01/01:0.0037315753,E6292-MDAC|MEX|ST_3|Cluster_NA|2018/01/01:0.0038089407):0.0015065096):0.0011019178):0.0004309407,E5472-EACS|MEX|ST_3|Cluster_NA|2017/01/01:0.0058100030):0.0000065826,(((((CEC-19-0471|MEX|ST_1|Cluster_198|2019/10/07:0.0000027755,CEC-20-0006|MEX|ST_1|Cluster_198|2020/01/06:0.0003584123):0.0044642101,CEC-20-1114|MEX|ST_1|Cluster_198|2020/08/11:0.0018375809):0.0071691962,(E3380-OBGA|MEX|ST_3|Cluster_NA|2017/01/01:0.0092020118,E6555-MFJT|MEX|ST_3|Cluster_NA|2018/01/01:0.0090983931):0.0016248140):0.0000065826,E4205-GMC|MEX|ST_3|Cluster_NA|2017/01/01:0.0096420182):0.0007134765,((CEC-21-2321|MEX|ST_1|Cluster_198|2021/01/08:0.0003412754,CEC-21-3597|MEX|ST_1|Cluster_198|2021/05/10:0.0027335423):0.0015514720,CEC-21-2387|MEX|ST_2|Cluster_198|2021/01/15:0.0019678409):0.0068465579):0.0008285746):0.0000065826,E2829-ATV|MEX|ST_1|Cluster_NA|2016/01/01:0.0078632353):0.0025610618,CEC-22-6207|MEX|ST_1|Cluster_NA|2022/01/20:0.0127971652):0.0000065961,(((CEC-19-0855|MEX|ST_1|Cluster_NA|2019/11/20:0.0081500629,CEC-21-4769|MEX|ST_1|Cluster_NA|2021/09/03:0.0024343215):0.0032847320,CEC-22-6864|MEX|ST_1|Cluster_NA|2022/03/18:0.0147144092):0.0008590824,((((CEC-21-2813|MEX|ST_1|Cluster_NA|2021/03/01:0.0032979016,(CEC-21-3758|MEX|ST_1|Cluster_NA|2021/05/24:0.0041278643,(CEC-22-8449|MEX|ST_1|Cluster_NA|2022/08/02:0.0043225417,(CEC-22-8472|MEX|ST_1|Cluster_NA|2022/08/03:0.0016873842,CEC-22-9460|MEX|ST_1|Cluster_NA|2022/11/03:0.0058292840):0.0014656983):0.0057240416):0.0005155732):0.0063419134,CEC-21-3257|MEX|ST_1|Cluster_NA|2021/04/12:0.0154150597):0.0014649759,CEC-22-9759|MEX|ST_1|Cluster_NA|2022/12/05:0.0150672349):0.0022799524,CEC-22-8725|MEX|ST_1|Cluster_NA|2022/08/23:0.0151052614):0.0000075966):0.0000065898):0.0000027755,((((CEC-21-3974|MEX|ST_2|Cluster_NA|2021/06/14:0.0076108174,CEC-21-3986|MEX|ST_1|Cluster_NA|2021/06/15:0.0042789413):0.0224831386,CEC-21-5309|MEX|ST_1|Cluster_NA|2021/10/20:0.0146887142):0.0012806928,(CEC-21-5409|MEX|ST_1|Cluster_NA|2021/10/29:0.0075931359,(E0932-MRHE|MEX|ST_2|Cluster_NA|2013/01/01:0.0052872827,E1815-ESMR|MEX|ST_1|Cluster_NA|2015/01/01:0.0059769119):0.0007555130):0.0014080906):0.0002792304,(CEC-22-8625|MEX|ST_1|Cluster_NA|2022/08/16:0.0119256108,E1460-GCFL|MEX|ST_1|Cluster_NA|2014/01/01:0.0017024956):0.0031145703):0.0004953195):0.0014743410,((CEC-21-2315|MEX|ST_1|Cluster_NA|2021/01/07:0.0023563896,CEC-22-9266|MEX|ST_1|Cluster_NA|2022/10/11:0.0065255343):0.0156668423,CEC-21-4667|MEX|ST_1|Cluster_NA|2021/08/24:0.0171153919):0.0038611789):0.0031124099,CEC-22-7516|MEX|ST_2|Cluster_NA|2022/05/16:0.0250344859):0.0014575663,CEC-21-4979|MEX|ST_1|Cluster_NA|2021/09/27:0.0137828477):0.0013267472,(((CEC-19-0329|MEX|ST_1|Cluster_140|2019/09/18:0.0043620534,(((CEC-20-0953|MEX|ST_2|Cluster_NA|2020/07/17:0.0255718393,(((CEC-21-2450|MEX|ST_1|Cluster_140|2021/01/21:0.0003598024,(CEC-22-6104|MEX|ST_1|Cluster_140|2022/01/13:0.0040789102,CEC-22-7220|MEX|ST_1|Cluster_140|2022/04/21:0.0003625839):0.0004444995):0.0028260355,((((CEC-21-3068|MEX|ST_2|Cluster_140|2021/03/24:0.0007276795,CEC-22-7522|MEX|ST_2|Cluster_140|2022/05/16:0.0007146509):0.0003801736,(CEC-22-7889|MEX|ST_2|Cluster_140|2022/06/09:0.0000027755,CEC-22-7926|MEX|ST_2|Cluster_140|2022/06/13:0.0009790186):0.0029426600):0.0003637497,CEC-22-8637|MEX|ST_2|Cluster_140|2022/08/16:0.0018079720):0.0027202782,(CEC-21-4212|MEX|ST_2|Cluster_140|2021/07/06:0.0003652784,CEC-21-4682|MEX|ST_2|Cluster_140|2021/08/26:0.0069128197):0.0003429537):0.0000065826):0.0006617850,CEC-21-4002|MEX|ST_1|Cluster_140|2021/06/16:0.0038779763):0.0049490226):0.0014597753,E7364-HJAG|MEX|ST_3|Cluster_NA|2018/01/01:0.0108882727):0.0018470387,(((CEC-21-3000|MEX|ST_2|Cluster_NA|2021/03/18:0.0011497816,(CEC-21-5296|MEX|ST_2|Cluster_NA|2021/10/20:0.0054607391,CEC-22-8844|MEX|ST_1|Cluster_NA|2022/08/31:0.0028606908):0.0010664751):0.0000027755,CEC-21-3302|MEX|ST_1|Cluster_NA|2021/04/14:0.0003614050):0.0124582067,CEC-22-9462|MEX|ST_1|Cluster_NA|2022/11/03:0.0111939244):0.0019805690):0.0000056389):0.0012042717,CEC-19-1040|MEX|ST_2|Cluster_NA|2019/12/11:0.0141472224):0.0058305245,(CEC-21-5680|MEX|ST_1|Cluster_NA|2021/11/24:0.0225601899,E5274-AJDM|MEX|ST_3|Cluster_NA|2017/01/01:0.0025794309):0.0041180149):0.0006295114):0.0000027755,(E3850-JIVG|MEX|ST_3|Cluster_NA|2017/01/01:0.0000027755,E5866-LGCH|MEX|ST_2|Cluster_NA|2018/01/01:0.0041550363):0.0084011078):0.0006664950,(((CEC-20-1596|MEX|ST_1|Cluster_NA|2020/10/02:0.0078896438,(CEC-22-8207|MEX|ST_1|Cluster_NA|2022/07/05:0.0023282036,CEC-22-9158|MEX|ST_1|Cluster_NA|2022/09/30:0.0018593647):0.0092583085):0.0013137063,(CEC-21-3344|MEX|ST_1|Cluster_NA|2021/04/19:0.0123805182,CEC-21-3687|MEX|ST_1|Cluster_NA|2021/05/18:0.0045582436):0.0034850668):0.0000027755,E3397-JAGC|MEX|ST_3|Cluster_NA|2017/01/01:0.0086731624):0.0068122071):0.0048887448):0.0001870410):0.0000065826,(((((((((((((((CEC-19-0043|MEX|ST_1|Cluster_NA|2019/07/24:0.0075491846,CEC-22-7866|MEX|ST_1|Cluster_NA|2022/06/07:0.0055866200):0.0010774758,(CEC-21-3304|MEX|ST_1|Cluster_NA|2021/04/14:0.0031018964,CEC-22-6379|MEX|ST_1|Cluster_NA|2022/02/08:0.0007533736):0.0114360669):0.0000065826,((CEC-21-4345|MEX|ST_1|Cluster_NA|2021/07/16:0.0011191245,CEC-21-4601|MEX|ST_1|Cluster_NA|2021/08/18:0.0000027755):0.0005386790,CEC-22-7421|MEX|ST_1|Cluster_NA|2022/05/09:0.0044383800):0.0011914121):0.0028374876,(CEC-22-7559|MEX|ST_1|Cluster_NA|2022/05/16:0.0026401020,CEC-22-7896|MEX|ST_1|Cluster_NA|2022/06/09:0.0035379085):0.0015544010):0.0066130538,(CEC-22-6628|MEX|ST_2|Cluster_NA|2022/02/28:0.0089296558,CEC-22-9105|MEX|ST_1|Cluster_NA|2022/09/27:0.0163718815):0.0028062124):0.0000056443,(((((((CEC-20-1349|MEX|ST_1|Cluster_NA|2020/09/03:0.0003491234,CEC-22-9534|MEX|ST_1|Cluster_NA|2022/11/08:0.0074980524):0.0030646862,CEC-21-2744|MEX|ST_2|Cluster_NA|2021/02/23:0.0018269653):0.0006363405,CEC-22-6731|MEX|ST_2|Cluster_NA|2022/03/08:0.0008295784):0.0037174349,((CEC-20-1493|MEX|ST_1|Cluster_NA|2020/09/22:0.0003654057,(CEC-22-6001|MEX|ST_1|Cluster_NA|2022/01/05:0.0018053533,CEC-22-9012|MEX|ST_2|Cluster_NA|2022/09/20:0.0065652885):0.0007152582):0.0048771510,(CEC-20-1597|MEX|ST_1|Cluster_NA|2020/10/02:0.0023870427,CEC-21-5631|MEX|ST_2|Cluster_NA|2021/11/22:0.0011060032):0.0007924073):0.0019915785):0.0047504361,((((CEC-20-1698|MEX|ST_2|Cluster_NA|2020/10/13:0.0038681139,(CEC-21-5268|MEX|ST_2|Cluster_NA|2021/10/19:0.0011424072,CEC-22-6995|MEX|ST_1|Cluster_NA|2022/03/30:0.0000027755):0.0052033021):0.0003397979,CEC-21-2331|MEX|ST_2|Cluster_NA|2021/01/11:0.0007374075):0.0005721447,CEC-21-4788|MEX|ST_2|Cluster_NA|2021/09/08:0.0043356897):0.0052790550,E3099-JGCS|MEX|ST_1|Cluster_NA|2016/01/01:0.0018874817):0.0012488095):0.0011018510,CEC-21-3222|MEX|ST_2|Cluster_NA|2021/04/08:0.0142750806):0.0014817420,CEC-22-8957|MEX|ST_2|Cluster_NA|2022/09/12:0.0110185203):0.0015036857):0.0034268139,E2873-ASU|MEX|ST_3|Cluster_NA|2016/01/01:0.0074454224):0.0048764981,CEC-22-9204|MEX|ST_1|Cluster_NA|2022/10/04:0.0168961702):0.0000081497,(((((CEC-19-0238|MEX|ST_1|Cluster_NA|2019/09/10:0.0075377485,CEC-22-7055|MEX|ST_1|Cluster_NA|2022/04/04:0.0095995282):0.0003120029,((CEC-19-0567|MEX|ST_1|Cluster_NA|2019/10/16:0.0036691156,CEC-21-3295|MEX|ST_1|Cluster_NA|2021/04/14:0.0000027755):0.0049504301,E2574-MAJM|MEX|ST_1|Cluster_NA|2015/01/01:0.0025858180):0.0010904365):0.0086981235,((CEC-21-2407|MEX|ST_1|Cluster_NA|2021/01/19:0.0074771304,CEC-21-2946|MEX|ST_1|Cluster_NA|2021/03/12:0.0026946936):0.0170888165,CEC-21-5668|MEX|ST_1|Cluster_NA|2021/11/23:0.0186317706):0.0016572308):0.0011484874,((CEC-19-0823|MEX|ST_1|Cluster_NA|2019/11/15:0.0103289659,(CEC-21-4149|MEX|ST_1|Cluster_NA|2021/06/29:0.0100371071,CEC-21-4150|MEX|ST_1|Cluster_NA|2021/06/29:0.0000065898):0.0030858288):0.0106375127,CEC-20-1024|MEX|ST_1|Cluster_NA|2020/07/28:0.0047671492):0.0028611609):0.0023270606,(((CEC-21-2519|MEX|ST_2|Cluster_NA|2021/01/29:0.0060896457,CEC-22-9415|MEX|ST_1|Cluster_NA|2022/10/25:0.0106936833):0.0011262775,((CEC-21-4218|MEX|ST_1|Cluster_NA|2021/07/06:0.0001870755,CEC-21-4361|MEX|ST_1|Cluster_NA|2021/07/19:0.0034176655):0.0000065826,CEC-22-7338|MEX|ST_1|Cluster_NA|2022/04/29:0.0027089131):0.0045032537):0.0118933283,(CEC-21-3204|MEX|ST_1|Cluster_NA|2021/04/07:0.0068355930,CEC-21-4888|MEX|ST_1|Cluster_NA|2021/09/20:0.0080513379):0.0091116286):0.0013409085):0.0000065826):0.0010110916,((((CEC-19-0328|MEX|ST_2|Cluster_NA|2019/09/18:0.0168485218,CEC-22-8423|MEX|ST_1|Cluster_NA|2022/08/01:0.0133411952):0.0067528291,(((CEC-19-0751|MEX|ST_1|Cluster_NA|2019/11/08:0.0002670745,(CEC-20-1501|MEX|ST_2|Cluster_NA|2020/09/22:0.0014615263,CEC-20-1502|MEX|ST_2|Cluster_NA|2020/09/22:0.0070280468):0.0000027755):0.0082671395,((CEC-19-0910|MEX|ST_1|Cluster_NA|2019/11/27:0.0035473048,E4838-CMMF|MEX|ST_1|Cluster_NA|2017/01/01:0.0000027755):0.0043698285,E2626-JJGP|MEX|ST_1|Cluster_NA|2015/01/01:0.0055455992):0.0011543988):0.0062909036,(((CEC-22-7349|MEX|ST_1|Cluster_NA|2022/05/02:0.0000027755,CEC-22-9528|MEX|ST_1|Cluster_NA|2022/11/08:0.0003586652):0.0003463357,CEC-22-9531|MEX|ST_1|Cluster_NA|2022/11/08:0.0018080107):0.0120544227,E2824-JCHG|MEX|ST_1|Cluster_NA|2016/01/01:0.0019418718):0.0053133596):0.0062631580):0.0017477809,((CEC-19-0528|MEX|ST_1|Cluster_NA|2019/10/11:0.0062474371,((CEC-21-2738|MEX|ST_1|Cluster_NA|2021/02/23:0.0018264806,E5515-ALC|MEX|ST_1|Cluster_NA|2017/01/01:0.0041547007):0.0000071325,CEC-22-6703|MEX|ST_1|Cluster_NA|2022/03/07:0.0015284206):0.0085059522):0.0072411909,(CEC-21-2878|MEX|ST_2|Cluster_NA|2021/03/08:0.0094036141,CEC-21-4344|MEX|ST_1|Cluster_NA|2021/07/16:0.0092230123):0.0035435382):0.0017096734):0.0009397184,(((((((((CEC-19-0494|MEX|ST_1|Cluster_NA|2019/10/09:0.0020399380,((CEC-21-3351|MEX|ST_2|Cluster_NA|2021/04/19:0.0000027755,CEC-21-3400|MEX|ST_1|Cluster_NA|2021/04/22:0.0000027755):0.0014064378,(CEC-21-5143|MEX|ST_1|Cluster_NA|2021/10/08:0.0001511530,CEC-21-5152|MEX|ST_1|Cluster_NA|2021/10/08:0.0007839842):0.0005324072):0.0058134266):0.0023581951,CEC-21-5461|MEX|ST_1|Cluster_NA|2021/11/05:0.0099261091):0.0028173164,CEC-21-3176|MEX|ST_2|Cluster_NA|2021/04/06:0.0080041330):0.0070181627,(CEC-21-2490|MEX|ST_1|Cluster_NA|2021/01/27:0.0075931658,CEC-21-5683|MEX|ST_1|Cluster_NA|2021/11/24:0.0049473873):0.0046088187):0.0010648664,CEC-19-0944|MEX|ST_2|Cluster_NA|2019/11/29:0.0139359606):0.0259011193,CEC-22-8289|MEX|ST_2|Cluster_NA|2022/07/13:0.0235110945):0.0025662630,CEC-19-0679|MEX|ST_1|Cluster_NA|2019/10/29:0.0218548642):0.0042412766,(CEC-21-3515|MEX|ST_1|Cluster_NA|2021/05/03:0.0043318286,CEC-21-4168|MEX|ST_1|Cluster_NA|2021/07/01:0.0114210751):0.0036107772):0.0000069873,((((CEC-20-1180|MEX|ST_1|Cluster_NA|2020/08/17:0.0085958848,((CEC-21-2925|MEX|ST_1|Cluster_NA|2021/03/10:0.0090693840,CEC-22-9738|MEX|ST_1|Cluster_NA|2022/12/02:0.0135240443):0.0018198441,CEC-21-4131|MEX|ST_1|Cluster_NA|2021/06/28:0.0070385283):0.0025680336):0.0024563288,(CEC-22-9464|MEX|ST_2|Cluster_NA|2022/11/03:0.0153064852,CEC-22-9837|MEX|ST_1|Cluster_NA|2022/12/12:0.0016069897):0.0065302056):0.0071306488,CEC-22-6163|MEX|ST_1|Cluster_NA|2022/01/18:0.0128953835):0.0007718803,((CEC-21-3652|MEX|ST_1|Cluster_NA|2021/05/18:0.0116668200,((CEC-21-3908|MEX|ST_1|Cluster_NA|2021/06/08:0.0000027755,CEC-21-4101|MEX|ST_2|Cluster_NA|2021/06/24:0.0008092900):0.0058933805,CEC-22-6175|MEX|ST_1|Cluster_NA|2022/01/18:0.0021891451):0.0055508084):0.0041134322,CEC-21-5157|MEX|ST_1|Cluster_NA|2021/10/11:0.0190199220):0.0060784020):0.0005576977):0.0006633353):0.0000062287):0.0006730723,(((CEC-21-2403|MEX|ST_1|Cluster_NA|2021/01/19:0.0028852098,CEC-21-2405|MEX|ST_1|Cluster_NA|2021/01/19:0.0002340354):0.0167739462,(CEC-21-4120|MEX|ST_2|Cluster_NA|2021/06/25:0.0210243576,CEC-21-5621|MEX|ST_2|Cluster_NA|2021/11/19:0.0303127928):0.0024613536):0.0000273335,(CEC-21-5823|MEX|ST_1|Cluster_NA|2021/12/06:0.0111664205,E5854-RET|MEX|ST_3|Cluster_NA|2018/01/01:0.0103462117):0.0048523039):0.0005074470):0.0020123199,CEC-22-9566|MEX|ST_1|Cluster_NA|2022/11/11:0.0018593751):0.0000027755,(((((((((CEC-20-1214|MEX|ST_2|Cluster_NA|2020/08/20:0.0036450037,(CEC-21-2318|MEX|ST_1|Cluster_NA|2021/01/08:0.0090463985,(E6715-JALC|MEX|ST_3|Cluster_NA|2018/01/01:0.0000027755,E6717-JNF|MEX|ST_3|Cluster_NA|2018/01/01:0.0000027755):0.0034263071):0.0045675558):0.0033754490,E5544-AHR|MEX|ST_1|Cluster_NA|2017/01/01:0.0189982785):0.0017528541,E3455-RTO|MEX|ST_3|Cluster_NA|2017/01/01:0.0124844132):0.0000063107,E5513-JAGR|MEX|ST_1|Cluster_NA|2017/01/01:0.0020000481):0.0016827868,(CEC-20-2309|MEX|ST_1|Cluster_NA|2020/12/16:0.0193435931,E4806-JAHM|MEX|ST_1|Cluster_NA|2017/01/01:0.0049850604):0.0062962503):0.0041133181,((CEC-20-2224|MEX|ST_1|Cluster_NA|2020/12/08:0.0130238642,CEC-21-5628|MEX|ST_2|Cluster_NA|2021/11/22:0.0109497205):0.0023594253,(((((CEC-21-3519|MEX|ST_1|Cluster_NA|2021/05/03:0.0023208593,CEC-22-9183|MEX|ST_1|Cluster_NA|2022/10/03:0.0064764209):0.0009599834,CEC-22-6574|MEX|ST_1|Cluster_NA|2022/02/23:0.0008523897):0.0003543585,(CEC-22-7554|MEX|ST_1|Cluster_NA|2022/05/17:0.0000027755,CEC-22-8829|MEX|ST_1|Cluster_NA|2022/09/01:0.0007800380):0.0039294997):0.0035955824,CEC-22-9731|MEX|ST_1|Cluster_NA|2022/12/02:0.0080750406):0.0093741068,((CEC-21-4066|MEX|ST_1|Cluster_NA|2021/06/22:0.0051619723,CEC-21-5629|MEX|ST_1|Cluster_NA|2021/11/22:0.0000027755):0.0001956652,CEC-22-6738|MEX|ST_1|Cluster_NA|2022/03/10:0.0099811454):0.0048399988):0.0034630274):0.0024532074):0.0009571260,((CEC-22-7711|MEX|ST_1|Cluster_NA|2022/05/27:0.0063547668,CEC-22-8027|MEX|ST_1|Cluster_NA|2022/06/21:0.0116121835):0.0065960102,E1067-JALZ|MEX|ST_1|Cluster_NA|2013/01/01:0.0046400328):0.0015951076):0.0012039150,(CEC-21-3882|MEX|ST_2|Cluster_NA|2021/06/04:0.0043303917,E0005-RHL|MEX|ST_1|Cluster_NA|2011/01/01:0.0007337743):0.0036219033):0.0006627887,E2575-JAPT|MEX|ST_1|Cluster_NA|2015/01/01:0.0076859629):0.0003458813):0.0000027755,(((((((((CEC-19-0642|MEX|ST_1|Cluster_NA|2019/10/23:0.0045239091,CEC-21-3770|MEX|ST_1|Cluster_NA|2021/05/25:0.0055605700):0.0046212284,CEC-20-1385|MEX|ST_1|Cluster_NA|2020/09/08:0.0047654198):0.0109681945,CEC-22-6166|MEX|ST_1|Cluster_NA|2022/01/18:0.0132624683):0.0006671699,((CEC-20-1554|MEX|ST_2|Cluster_NA|2020/09/29:0.0065687788,CEC-21-3248|MEX|ST_1|Cluster_NA|2021/04/12:0.0098250080):0.0020317394,((CEC-21-3660|MEX|ST_1|Cluster_NA|2021/05/18:0.0004137709,CEC-22-7224|MEX|ST_1|Cluster_NA|2022/04/21:0.0116407854):0.0021570024,CEC-21-4614|MEX|ST_2|Cluster_NA|2021/08/18:0.0046095125):0.0070300592):0.0071479895):0.0010731753,CEC-22-8456|MEX|ST_1|Cluster_NA|2022/08/02:0.0256691328):0.0019265772,(((((((CEC-19-0808|MEX|ST_1|Cluster_NA|2019/11/13:0.0026479367,E5043-JOJS|MEX|ST_1|Cluster_NA|2017/01/01:0.0000027755):0.0037584895,CEC-21-2709|MEX|ST_1|Cluster_NA|2021/02/18:0.0041941151):0.0010814295,CEC-22-6226|MEX|ST_1|Cluster_NA|2022/01/24:0.0034300515):0.0056538393,CEC-21-2802|MEX|ST_1|Cluster_NA|2021/03/01:0.0145893888):0.0121441044,CEC-21-3742|MEX|ST_1|Cluster_NA|2021/05/21:0.0316553513):0.0034794556,E3157-SAGR|MEX|ST_1|Cluster_NA|2017/01/01:0.0087036989):0.0021038577,(CEC-21-2476|MEX|ST_2|Cluster_NA|2021/01/26:0.0113245111,CEC-21-4780|MEX|ST_1|Cluster_NA|2021/09/06:0.0264391677):0.0044804109):0.0009254659):0.0003179220,(((((((CEC-20-1204|MEX|ST_2|Cluster_NA|2020/08/19:0.0170326372,CEC-22-9160|MEX|ST_1|Cluster_NA|2022/09/30:0.0086429776):0.0024245145,(CEC-21-4282|MEX|ST_1|Cluster_NA|2021/07/12:0.0055101127,CEC-21-4655|MEX|ST_1|Cluster_NA|2021/08/24:0.0036597737):0.0026912758):0.0000027755,(CEC-20-1495|MEX|ST_1|Cluster_NA|2020/09/22:0.0007339245,CEC-22-9081|MEX|ST_1|Cluster_NA|2022/09/26:0.0000027755):0.0014946155):0.0087272347,CEC-21-4172|MEX|ST_2|Cluster_NA|2021/07/01:0.0109263970):0.0011444889,(CEC-21-3641|MEX|ST_1|Cluster_NA|2021/05/14:0.0128728039,E5669-AHG|MEX|ST_1|Cluster_NA|2017/01/01:0.0103706309):0.0014290747):0.0043121907,CEC-21-2692|MEX|ST_2|Cluster_NA|2021/02/18:0.0062842745):0.0025553850,E5648-VSUC|MEX|ST_1|Cluster_NA|2017/01/01:0.0243838037):0.0019635956):0.0000065826,((((((((CEC-21-3394|MEX|ST_2|Cluster_NA|2021/04/22:0.0003722553,CEC-22-7927|MEX|ST_1|Cluster_NA|2022/06/13:0.0054629590):0.0011465773,CEC-22-8096|MEX|ST_1|Cluster_NA|2022/06/28:0.0010983971):0.0003709611,CEC-22-8641|MEX|ST_1|Cluster_NA|2022/08/17:0.0003723804):0.0003561106,(CEC-21-5837|MEX|ST_1|Cluster_NA|2021/12/06:0.0010900690,CEC-22-8095|MEX|ST_1|Cluster_NA|2022/06/28:0.0018294546):0.0000063247):0.0003591966,CEC-21-4181|MEX|ST_1|Cluster_NA|2021/07/02:0.0029450921):0.0014612278,(CEC-21-5595|MEX|ST_1|Cluster_NA|2021/11/12:0.0034430444,CEC-21-5689|MEX|ST_1|Cluster_NA|2021/11/25:0.0008062110):0.0027877776):0.0053515201,(CEC-21-5606|MEX|ST_1|Cluster_NA|2021/11/17:0.0192747415,E5818-JMA|MEX|ST_1|Cluster_NA|2018/01/01:0.0099012273):0.0081290261):0.0021432279,(CEC-22-9617|MEX|ST_1|Cluster_NA|2022/11/17:0.0078523506,(E2263-AGG|MEX|ST_3|Cluster_NA|2015/01/01:0.0016561177,E7336-ASBG|MEX|ST_3|Cluster_NA|2018/01/01:0.0019030592):0.0047885379):0.0026290286):0.0020728193):0.0000065898,((CEC-19-0742|MEX|ST_1|Cluster_NA|2019/11/06:0.0198442537,(E0105-GNA|MEX|ST_1|Cluster_NA|2011/01/01:0.0128286986,E1371-ESDF|MEX|ST_3|Cluster_NA|2014/01/01:0.0078550618):0.0005543181):0.0021476674,E1284-GMP|MEX|ST_1|Cluster_NA|2013/01/01:0.0128656682):0.0007573991):0.0003736999):0.0051015795,(CEC-19-0323|MEX|ST_1|Cluster_NA|2019/09/18:0.0169927971,((((((((((((((CEC-19-0722|MEX|ST_1|Cluster_NA|2019/11/04:0.0003566170,CEC-21-4034|MEX|ST_1|Cluster_NA|2021/06/18:0.0035536911):0.0067068669,(((CEC-20-1365|MEX|ST_1|Cluster_NA|2020/09/07:0.0000027755,CEC-21-5482|MEX|ST_1|Cluster_NA|2021/11/08:0.0065951624):0.0027895100,(CEC-21-4340|MEX|ST_1|Cluster_NA|2021/07/16:0.0003576073,CEC-21-4435|MEX|ST_1|Cluster_NA|2021/08/02:0.0000027755):0.0043157286):0.0004438211,CEC-22-7845|MEX|ST_1|Cluster_NA|2022/06/06:0.0010242389):0.0035437048):0.0054626198,(((((((CEC-20-1022|MEX|ST_1|Cluster_102|2020/07/27:0.0080615879,CEC-21-4612|MEX|ST_2|Cluster_102|2021/08/18:0.0050823337):0.0024500128,(CEC-21-3981|MEX|ST_2|Cluster_102|2021/06/14:0.0063359708,CEC-22-9271|MEX|ST_1|Cluster_102|2022/10/12:0.0033046246):0.0022096086):0.0000065826,E4839-AAQM|MEX|ST_1|Cluster_NA|2017/01/01:0.0000027755):0.0003827291,((CEC-20-1974|MEX|ST_1|Cluster_102|2020/11/10:0.0000027755,CEC-20-1985|MEX|ST_1|Cluster_102|2020/11/11:0.0014833365):0.0068495543,(CEC-21-2670|MEX|ST_2|Cluster_102|2021/02/15:0.0016499094,((CEC-21-3790|MEX|ST_1|Cluster_102|2021/05/26:0.0036751781,CEC-21-4756|MEX|ST_2|Cluster_102|2021/09/01:0.0080780122):0.0026361183,(CEC-21-4406|MEX|ST_1|Cluster_102|2021/07/22:0.0039815204,CEC-22-7512|MEX|ST_2|Cluster_102|2022/05/13:0.0021342183):0.0048633726):0.0000063408):0.0005697465):0.0011104184):0.0008596777,CEC-22-8435|MEX|ST_2|Cluster_102|2022/08/01:0.0095623747):0.0014082676,(CEC-20-1451|MEX|ST_2|Cluster_102|2020/09/17:0.0050508646,(CEC-21-5004|MEX|ST_1|Cluster_102|2021/09/28:0.0011705226,CEC-21-5025|MEX|ST_2|Cluster_102|2021/09/29:0.0002418005):0.0093645227):0.0013629742):0.0038966298,(((CEC-21-4290|MEX|ST_1|Cluster_NA|2021/07/13:0.0000027755,CEC-22-8080|MEX|ST_1|Cluster_NA|2022/06/27:0.0003590848):0.0068263291,CEC-22-8470|MEX|ST_1|Cluster_NA|2022/08/03:0.0083600701):0.0036723318,CEC-22-7880|MEX|ST_1|Cluster_NA|2022/06/08:0.0041833040):0.0055951946):0.0000027789):0.0004872926,(CEC-21-4287|MEX|ST_1|Cluster_NA|2021/07/13:0.0116652031,CEC-22-7740|MEX|ST_1|Cluster_NA|2022/05/30:0.0102379908):0.0010149330):0.0000059946,(((CEC-20-1537|MEX|ST_2|Cluster_NA|2020/09/25:0.0039204167,(CEC-21-5253|MEX|ST_1|Cluster_NA|2021/10/18:0.0007286642,(CEC-22-7518|MEX|ST_1|Cluster_NA|2022/05/16:0.0035877090,CEC-22-7519|MEX|ST_1|Cluster_NA|2022/05/16:0.0050778141):0.0029210916):0.0004453756):0.0008937453,CEC-22-8044|MEX|ST_1|Cluster_NA|2022/06/22:0.0101324955):0.0000027755,E5641-CFGG|MEX|ST_1|Cluster_NA|2017/01/01:0.0009235958):0.0052422287):0.0016033030,E1823-IAVE|MEX|ST_1|Cluster_NA|2015/01/01:0.0037901408):0.0000065826,(((CEC-20-0942|MEX|ST_1|Cluster_NA|2020/07/16:0.0002501047,(CEC-22-7255|MEX|ST_2|Cluster_NA|2022/04/25:0.0007027578,CEC-22-7257|MEX|ST_2|Cluster_NA|2022/04/25:0.0044224263):0.0013605348):0.0051936404,CEC-22-9764|MEX|ST_2|Cluster_NA|2022/12/05:0.0073231615):0.0016093850,(CEC-22-9732|MEX|ST_2|Cluster_NA|2022/12/01:0.0000027755,CEC-22-9735|MEX|ST_2|Cluster_NA|2022/12/01:0.0011464599):0.0190633450):0.0064873368):0.0005136110,(CEC-21-4297|MEX|ST_1|Cluster_NA|2021/07/13:0.0017035529,(CEC-21-4797|MEX|ST_1|Cluster_NA|2021/09/09:0.0067941534,E5179-APH|MEX|ST_1|Cluster_NA|2017/01/01:0.0030974501):0.0043505549):0.0053901580):0.0053619373,(CEC-22-6480|MEX|ST_1|Cluster_NA|2022/02/14:0.0015295310,E4658-MMS|MEX|ST_1|Cluster_NA|2017/01/01:0.0095578445):0.0016250060):0.0022925136,((CEC-22-9395|MEX|ST_2|Cluster_NA|2022/10/24:0.0218298040,E0568-DPD|MEX|ST_3|Cluster_NA|2012/01/01:0.0045275805):0.0030008327,((E0055-JAV|MEX|ST_3|Cluster_NA|2011/01/01:0.0014838126,E0056-HFLG|MEX|ST_1|Cluster_NA|2011/01/01:0.0008893764):0.0036015489,E0414-RFV|MEX|ST_3|Cluster_NA|2012/01/01:0.0036877578):0.0014495176):0.0008383473):0.0000027755,(((((CEC-20-1097|MEX|ST_1|Cluster_NA|2020/08/07:0.0147136517,(CEC-21-4249|MEX|ST_1|Cluster_NA|2021/07/08:0.0104420734,(E3981-CMA|MEX|ST_3|Cluster_NA|2017/01/01:0.0085602461,(E5393-RMM|MEX|ST_3|Cluster_NA|2017/01/01:0.0062149093,E5735-RRRV|MEX|ST_3|Cluster_NA|2017/01/01:0.0037448476):0.0026537223):0.0000065898):0.0058175115):0.0030813245,E1050-AHS|MEX|ST_3|Cluster_NA|2013/01/01:0.0029775734):0.0017993591,E0057-JJRL|MEX|ST_3|Cluster_NA|2011/01/01:0.0000065826):0.0048875210,E0449-JAVO|MEX|ST_3|Cluster_NA|2012/01/01:0.0043900350):0.0021449466,(((CEC-21-3287|MEX|ST_1|Cluster_NA|2021/04/12:0.0000027755,CEC-22-7809|MEX|ST_1|Cluster_NA|2022/06/01:0.0017903819):0.0014307484,CEC-21-4597|MEX|ST_1|Cluster_NA|2021/08/17:0.0007131173):0.0003791571,CEC-22-6647|MEX|ST_1|Cluster_NA|2022/03/01:0.0010788022):0.0120413430):0.0003217102):0.0005579035,((((((CEC-20-0989|MEX|ST_1|Cluster_NA|2020/07/23:0.0155327366,CEC-20-2089|MEX|ST_1|Cluster_NA|2020/11/24:0.0109770403):0.0045151591,(CEC-21-5473|MEX|ST_1|Cluster_NA|2021/11/05:0.0011322593,CEC-22-9075|MEX|ST_1|Cluster_NA|2022/09/26:0.0038328412):0.0138857709):0.0010144528,((CEC-20-1615|MEX|ST_1|Cluster_NA|2020/10/05:0.0291260854,CEC-22-7632|MEX|ST_1|Cluster_NA|2022/05/23:0.0131332266):0.0050147910,E6207-DPE|MEX|ST_3|Cluster_NA|2018/01/01:0.0080021930):0.0011305056):0.0040522893,CEC-22-7174|MEX|ST_1|Cluster_NA|2022/04/18:0.0219389307):0.0011442737,E4929-KHH|MEX|ST_3|Cluster_NA|2017/01/01:0.0038424911):0.0006541866,E1580-ORH|MEX|ST_3|Cluster_NA|2014/01/01:0.0019139923):0.0009707386):0.0020893371,((CEC-21-4285|MEX|ST_2|Cluster_NA|2021/07/12:0.0074849258,CEC-22-7566|MEX|ST_2|Cluster_NA|2022/05/18:0.0039637443):0.0045697178,E5568-FOYE|MEX|ST_3|Cluster_NA|2017/01/01:0.0127653511):0.0013600385):0.0000065826,(((CEC-20-2123|MEX|ST_1|Cluster_NA|2020/11/27:0.0174030853,E7279-DLC|MEX|ST_3|Cluster_NA|2018/01/01:0.0119015307):0.0059786479,(E0123-JRB|MEX|ST_3|Cluster_NA|2011/01/01:0.0056686502,(E2284-FRP|MEX|ST_3|Cluster_NA|2015/01/01:0.0010449749,E5279-EIC|MEX|ST_3|Cluster_NA|2017/01/01:0.0047774407):0.0083411361):0.0012851277):0.0000055859,E0185-HJH|MEX|ST_3|Cluster_NA|2012/01/01:0.0063847812):0.0033480785):0.0026092240):0.0030599859):0.0006840894):0.0024178103,(((((((((CEC-19-0271|MEX|ST_1|Cluster_NA|2019/09/12:0.0025509159,CEC-19-0985|MEX|ST_2|Cluster_NA|2019/12/04:0.0011135078):0.0026279861,CEC-22-9498|MEX|ST_1|Cluster_NA|2022/11/04:0.0066532118):0.0000065826,E5698-GPA|MEX|ST_1|Cluster_NA|2017/01/01:0.0019221209):0.0044685690,CEC-20-1196|MEX|ST_1|Cluster_NA|2020/08/19:0.0070545089):0.0046504544,((CEC-19-0612|MEX|ST_2|Cluster_NA|2019/10/18:0.0012399443,(CEC-21-3103|MEX|ST_1|Cluster_NA|2021/03/26:0.0042161762,CEC-21-5747|MEX|ST_1|Cluster_NA|2021/11/30:0.0013377270):0.0037530337):0.0023837481,CEC-22-6650|MEX|ST_1|Cluster_NA|2022/03/02:0.0039817930):0.0122118387):0.0008405077,E1892-JAHG|MEX|ST_1|Cluster_NA|2015/01/01:0.0044285784):0.0025449897,(((((((CEC-20-1294|MEX|ST_1|Cluster_NA|2020/08/28:0.0000027755,CEC-20-2064|MEX|ST_1|Cluster_NA|2020/11/20:0.0000027755):0.0087921118,((CEC-21-3714|MEX|ST_2|Cluster_NA|2021/05/20:0.0004784443,CEC-21-5558|MEX|ST_1|Cluster_NA|2021/11/16:0.0014808446):0.0024169276,CEC-21-5712|MEX|ST_1|Cluster_NA|2021/11/26:0.0014951626):0.0011161825):0.0014584617,E5654-MMS|MEX|ST_1|Cluster_NA|2017/01/01:0.0038782245):0.0055523665,E5655-FMG|MEX|ST_1|Cluster_NA|2017/01/01:0.0067627795):0.0044799111,((((CEC-21-3653|MEX|ST_1|Cluster_NA|2021/05/18:0.0045726123,(CEC-21-5106|MEX|ST_1|Cluster_NA|2021/10/05:0.0011177415,CEC-21-5315|MEX|ST_1|Cluster_NA|2021/10/22:0.0030614125):0.0054819569):0.0007286106,CEC-21-4980|MEX|ST_1|Cluster_NA|2021/09/27:0.0000027755):0.0077293238,CEC-22-7694|MEX|ST_1|Cluster_NA|2022/05/26:0.0032285368):0.0023975041,CEC-21-5895|MEX|ST_2|Cluster_NA|2021/12/10:0.0172555295):0.0033687334):0.0018193171,CEC-22-7237|MEX|ST_1|Cluster_NA|2022/04/22:0.0140981937):0.0009475865,((E5290-PULG|MEX|ST_3|Cluster_NA|2017/01/01:0.0048341694,E6409-HESM|MEX|ST_3|Cluster_NA|2018/01/01:0.0078438098):0.0009175393,E7424-JNMG|MEX|ST_3|Cluster_NA|2018/01/01:0.0028934303):0.0058505076):0.0000056389):0.0000027755,E1996-ERJO|MEX|ST_1|Cluster_NA|2015/01/01:0.0066631796):0.0006276443,((CEC-21-4441|MEX|ST_1|Cluster_NA|2021/08/03:0.0100184729,CEC-21-5471|MEX|ST_2|Cluster_NA|2021/11/05:0.0087287038):0.0041676918,CEC-22-6257|MEX|ST_2|Cluster_NA|2022/01/26:0.0214474070):0.0037891748):0.0059536484):0.0029208065,((E1401-JMP|MEX|ST_3|Cluster_NA|2014/01/01:0.0067024397,E3779-MOA|MEX|ST_3|Cluster_NA|2017/01/01:0.0139454958):0.0088741394,E2158-SMG|MEX|ST_1|Cluster_NA|2015/01/01:0.0283247839):0.0037353119):0.0000056443,(((((((CEC-20-2178|MEX|ST_1|Cluster_NA|2020/12/03:0.0104556480,((CEC-21-3105|MEX|ST_2|Cluster_NA|2021/03/29:0.0064069608,E5529-JARC|MEX|ST_1|Cluster_NA|2017/01/01:0.0075831555):0.0051262072,CEC-21-3306|MEX|ST_1|Cluster_NA|2021/04/15:0.0166566321):0.0021222682):0.0067645326,E2701-JCLM|MEX|ST_3|Cluster_NA|2015/01/01:0.0150206960):0.0093262840,(E1320-DGCV|MEX|ST_3|Cluster_NA|2013/01/01:0.0044132910,E1341-CARC|MEX|ST_3|Cluster_NA|2013/01/01:0.0065372079):0.0058277089):0.0000065826,(E3069-ENHC|MEX|ST_3|Cluster_NA|2016/01/01:0.0248508037,E6063-JGC|MEX|ST_3|Cluster_NA|2018/01/01:0.0109662637):0.0090857013):0.0028571865,(E0279-ACU|MEX|ST_3|Cluster_NA|2012/01/01:0.0095936314,(((E1164-LGQC|MEX|ST_3|Cluster_NA|2013/01/01:0.0019052201,E7068-JCAG|MEX|ST_3|Cluster_NA|2018/01/01:0.0022837745):0.0122115718,E2252-JAGB|MEX|ST_3|Cluster_NA|2015/01/01:0.0097177609):0.0011826902,(E1245-OJEV|MEX|ST_3|Cluster_NA|2013/01/01:0.0072160685,E1656-ARA|MEX|ST_3|Cluster_NA|2014/01/01:0.0098287842):0.0023757657):0.0025750508):0.0068055610):0.0007858922,((CEC-22-6223|MEX|ST_1|Cluster_NA|2022/01/24:0.0318753836,E1939-RFM|MEX|ST_1|Cluster_NA|2015/01/01:0.0202875429):0.0012854880,(((MG942267|US|ST_NA|Cluster_NA|2011/01/01:0.0059512076,MG942771|US|ST_NA|Cluster_NA|2013/01/01:0.0128948439):0.0007227650,MG942835|US|ST_NA|Cluster_NA|2013/01/01:0.0090194769):0.0064763507,MG942555|US|ST_NA|Cluster_NA|2012/01/01:0.0052070093):0.0054725853):0.0004243770):0.0041802388,CEC-21-5540|MEX|ST_1|Cluster_NA|2021/11/10:0.0237895843):0.0060925469):0.0025412229,((((CEC-19-0885|MEX|ST_1|Cluster_NA|2019/11/22:0.0047113325,((CEC-22-8506|MEX|ST_1|Cluster_NA|2022/08/05:0.0000065826,CEC-22-8628|MEX|ST_1|Cluster_NA|2022/08/16:0.0047611415):0.0006530311,CEC-22-9551|MEX|ST_1|Cluster_NA|2022/11/10:0.0019042872):0.0014858022):0.0008383202,CEC-22-9447|MEX|ST_1|Cluster_NA|2022/10/28:0.0072568699):0.0308309879,KEXV01012135|BR|ST_NA|Cluster_NA|2014/01/01:0.0322265742):0.0046894630,((((CEC-22-6069|MEX|ST_1|Cluster_NA|2022/01/11:0.0221905537,E2847-MSL|MEX|ST_3|Cluster_NA|2016/01/01:0.0139468756):0.0057610565,(E5054-EJCLC|MEX|ST_1|Cluster_NA|2017/01/01:0.0051229616,E5071-JMBE|MEX|ST_3|Cluster_NA|2017/01/01:0.0029395169):0.0427323258):0.0054806129,MH355272|US|ST_NA|Cluster_NA|2014/01/01:0.0402225352):0.0010389620,(MG942251|US|ST_NA|Cluster_NA|2011/01/01:0.0085722894,MG943342|US|ST_NA|Cluster_NA|2015/01/01:0.0034147943):0.0294590559):0.0000063314):0.0036199858):0.0059527591,((((((CEC-19-0049|MEX|ST_1|Cluster_NA|2019/07/24:0.0034275404,(CEC-22-7071|MEX|ST_2|Cluster_NA|2022/04/05:0.0076863175,(E2015-JCTS|MEX|ST_3|Cluster_NA|2015/01/01:0.0037586306,E4841-JADR|MEX|ST_1|Cluster_NA|2017/01/01:0.0046468290):0.0000027755):0.0006542166):0.0099757591,((((((((CEC-19-0081|MEX|ST_1|Cluster_NA|2019/08/21:0.0012446411,CEC-21-4454|MEX|ST_1|Cluster_NA|2021/08/04:0.0000027755):0.0104345396,CEC-21-4496|MEX|ST_1|Cluster_NA|2021/08/09:0.0044785224):0.0022183143,(CEC-19-0863|MEX|ST_1|Cluster_NA|2019/11/20:0.0026465646,CEC-19-0896|MEX|ST_1|Cluster_NA|2019/11/26:0.0000027755):0.0082277422):0.0000065961,E4355-RJH|MEX|ST_3|Cluster_NA|2017/01/01:0.0068224124):0.0011619109,CEC-21-4665|MEX|ST_1|Cluster_NA|2021/08/24:0.0113949096):0.0033611240,CEC-22-6407|MEX|ST_1|Cluster_NA|2022/02/09:0.0077503737):0.0052540725,((CEC-19-0871|MEX|ST_2|Cluster_NA|2019/11/21:0.0052887806,CEC-20-1272|MEX|ST_2|Cluster_NA|2020/08/27:0.0110291294):0.0018912419,((((CEC-20-1393|MEX|ST_1|Cluster_NA|2020/09/09:0.0003830943,(CEC-20-1433|MEX|ST_2|Cluster_NA|2020/09/14:0.0000027755,CEC-22-7053|MEX|ST_1|Cluster_NA|2022/04/04:0.0031389846):0.0034602244):0.0015919205,CEC-22-5961|MEX|ST_1|Cluster_NA|2022/01/03:0.0045322243):0.0054901328,(((CEC-20-1859|MEX|ST_1|Cluster_NA|2020/10/27:0.0062325440,CEC-21-5053|MEX|ST_1|Cluster_NA|2021/09/30:0.0098529350):0.0007026830,(CEC-21-5254|MEX|ST_1|Cluster_NA|2021/10/18:0.0058725499,CEC-21-5415|MEX|ST_2|Cluster_NA|2021/11/01:0.0039994548):0.0036058954):0.0009901184,CEC-22-7147|MEX|ST_2|Cluster_NA|2022/04/12:0.0039626466):0.0022509619):0.0019392394,E4747-MAVN|MEX|ST_3|Cluster_NA|2017/01/01:0.0085708872):0.0003524756):0.0061024075):0.0013685160,(CEC-21-2864|MEX|ST_2|Cluster_NA|2021/03/05:0.0169032921,(CEC-21-3096|MEX|ST_1|Cluster_NA|2021/03/26:0.0016892734,CEC-22-8457|MEX|ST_1|Cluster_NA|2022/08/02:0.0000065826):0.0162126095):0.0056950086):0.0003706340):0.0042965263,(CEC-20-1332|MEX|ST_1|Cluster_NA|2020/09/02:0.0021239710,CEC-22-7502|MEX|ST_2|Cluster_NA|2022/05/13:0.0027122058):0.0164935220):0.0133840731,((((CEC-20-0991|MEX|ST_1|Cluster_NA|2020/07/23:0.0063298693,CEC-21-3200|MEX|ST_1|Cluster_NA|2021/04/07:0.0287208963):0.0054565065,CEC-22-6137|MEX|ST_1|Cluster_NA|2022/01/17:0.0108924497):0.0310337603,E6000-DALS|MEX|ST_3|Cluster_NA|2018/01/01:0.0378130352):0.0031180214,CEC-21-5627|MEX|ST_1|Cluster_NA|2021/11/22:0.0291026704):0.0017922731):0.0053627415,((KJ680939|US|ST_NA|Cluster_NA|2012/01/01:0.0310450745,MK580292|US|ST_NA|Cluster_NA|2017/01/01:0.0201848336):0.0036941153,((((MF456809|US|ST_NA|Cluster_NA|2011/01/01:0.0204933996,MF456965|US|ST_NA|Cluster_NA|2012/01/01:0.0323789037):0.0102243199,E6655-CPP|MEX|ST_3|Cluster_NA|2018/01/01:0.0268353396):0.0054282095,MG942588|US|ST_NA|Cluster_NA|2012/01/01:0.0124403482):0.0039854504,(MG943229|US|ST_NA|Cluster_NA|2015/01/01:0.0030570404,MG943232|US|ST_NA|Cluster_NA|2015/01/01:0.0042925182):0.0216271204):0.0000080159):0.0057890223):0.0019467979,CEC-22-7123|MEX|ST_1|Cluster_NA|2022/04/08:0.0345756543):0.0004167098):0.0008678342,MH355031|US|ST_NA|Cluster_NA|2014/01/01:0.0284654622):0.0007445171,(MG942148|US|ST_NA|Cluster_NA|2011/01/01:0.0210829374,MG942379|US|ST_NA|Cluster_NA|2012/01/01:0.0055062109):0.0133539752):0.0036098676,MK922834|US|ST_NA|Cluster_NA|2018/01/01:0.0292605635):0.0020953738,(((((((((CEC-19-0580|MEX|ST_1|Cluster_NA|2019/10/16:0.0045614141,(E1617-ETCE|MEX|ST_3|Cluster_NA|2014/01/01:0.0058685245,E1624-ACA|MEX|ST_3|Cluster_NA|2014/01/01:0.0000065826):0.0043873862):0.0006412202,(E0727-VDMZ|MEX|ST_3|Cluster_NA|2012/01/01:0.0060132921,E3203-JHCM|MEX|ST_3|Cluster_NA|2017/01/01:0.0048789256):0.0027799037):0.0000056443,((CEC-21-4695|MEX|ST_1|Cluster_NA|2021/08/27:0.0018642047,CEC-21-4723|MEX|ST_1|Cluster_NA|2021/09/01:0.0003954794):0.0107893577,E1160-AASH|MEX|ST_3|Cluster_NA|2013/01/01:0.0049917085):0.0032145926):0.0029995131,(CEC-20-1269|MEX|ST_2|Cluster_NA|2020/08/25:0.0118407597,CEC-22-7052|MEX|ST_1|Cluster_NA|2022/04/04:0.0133872416):0.0051148602):0.0015705686,E0352-JRPE|MEX|ST_3|Cluster_NA|2012/01/01:0.0062365219):0.0077620840,E2643-DNE|MEX|ST_1|Cluster_NA|2015/01/01:0.0205249113):0.0083757787,(CEC-22-6013|MEX|ST_1|Cluster_NA|2022/01/06:0.0346511269,CEC-22-9490|MEX|ST_2|Cluster_NA|2022/11/04:0.0396697544):0.0009841536):0.0044288172,((((((CEC-20-1112|MEX|ST_1|Cluster_NA|2020/08/10:0.0110582459,E4635-ECG|MEX|ST_1|Cluster_NA|2017/01/01:0.0038058980):0.0117637723,(CEC-22-7429|MEX|ST_2|Cluster_NA|2022/05/09:0.0236452308,(CEC-22-7969|MEX|ST_1|Cluster_NA|2022/06/15:0.0093051458,(E4231-EGF|MEX|ST_3|Cluster_NA|2017/01/01:0.0003718643,E6965-BAGA|MEX|ST_3|Cluster_NA|2018/01/01:0.0077956851):0.0146294229):0.0010745563):0.0013670399):0.0054239912,CEC-21-5456|MEX|ST_2|Cluster_NA|2021/11/03:0.0202137272):0.0000078256,1867-MAGA|MEX|ST_1|Cluster_NA|2011/01/01:0.0181563749):0.0020719690,E6774-ARHB|MEX|ST_3|Cluster_NA|2018/01/01:0.0174604874):0.0034899385,E4953-FGG|MEX|ST_3|Cluster_NA|2017/01/01:0.0114639229):0.0075459043):0.0090985817,(KEXV01036222|BR|ST_NA|Cluster_NA|2017/01/01:0.0317436150,(E3804-NSR|MEX|ST_3|Cluster_NA|2017/01/01:0.0000068177,E3892-OVR|MEX|ST_3|Cluster_NA|2017/01/01:0.0064265104):0.0267840556):0.0036988124):0.0013615532):0.0002919369,(((((((((CEC-20-2151|MEX|ST_1|Cluster_NA|2020/12/01:0.0043360850,E5691-CAMJ|MEX|ST_1|Cluster_NA|2017/01/01:0.0039867961):0.0029514470,CEC-21-3194|MEX|ST_1|Cluster_NA|2021/04/05:0.0044752584):0.0312795366,KU190483|CA|ST_NA|Cluster_NA|2011/01/01:0.0095380875):0.0044980726,KEXV01039366|BR|ST_NA|Cluster_NA|2017/01/01:0.0243916300):0.0051285296,((CEC-22-6155|MEX|ST_1|Cluster_NA|2022/01/17:0.0349354151,KEXV01037686|BR|ST_NA|Cluster_NA|2016/01/01:0.0272477821):0.0036710765,E4275-RZD|MEX|ST_3|Cluster_NA|2017/01/01:0.0251456917):0.0044894740):0.0027582356,(((KF729922|US|ST_NA|Cluster_NA|2011/01/01:0.0211078267,MK922828|US|ST_NA|Cluster_NA|2018/01/01:0.0225385916):0.0058097820,(MG941983|US|ST_NA|Cluster_NA|2011/01/01:0.0205175828,MT307946|US|ST_NA|Cluster_NA|2012/01/01:0.0104195429):0.0043146888):0.0006414988,KT284371|US|ST_NA|Cluster_NA|2013/01/01:0.0295278609):0.0000061180):0.0011985657,((((CEC-20-2306|MEX|ST_1|Cluster_NA|2020/12/15:0.0270739202,((CEC-22-7433|MEX|ST_2|Cluster_NA|2022/05/09:0.0016075346,CEC-22-9133|MEX|ST_1|Cluster_NA|2022/09/29:0.0000027755):0.0075943893,CEC-22-9416|MEX|ST_2|Cluster_NA|2022/10/26:0.0074586814):0.0130862614):0.0022002998,((CEC-21-2774|MEX|ST_2|Cluster_NA|2021/02/25:0.0065019216,E2373-JMMR|MEX|ST_2|Cluster_NA|2015/01/01:0.0002707940):0.0269729611,(((CEC-22-7412|MEX|ST_1|Cluster_NA|2022/05/06:0.0024097707,CEC-22-7645|MEX|ST_2|Cluster_NA|2022/05/24:0.0038911245):0.0014599773,E4650-RILA|MEX|ST_1|Cluster_NA|2017/01/01:0.0009671458):0.0216070716,E6586-ORH|MEX|ST_3|Cluster_NA|2018/01/01:0.0052364643):0.0015514040):0.0000068284):0.0149211955,((E3497-MAEV|MEX|ST_3|Cluster_NA|2017/01/01:0.0035520700,E5335-JVA|MEX|ST_3|Cluster_NA|2017/01/01:0.0029641344):0.0018639610,E7103-OMC|MEX|ST_3|Cluster_NA|2018/01/01:0.0076548053):0.0333315623):0.0078883188,(((((KEXV01012514|BR|ST_NA|Cluster_NA|2015/01/01:0.0478124570,KEXV01040920|BR|ST_NA|Cluster_NA|2016/01/01:0.0595479178):0.0109653125,KEXV01029263|BR|ST_NA|Cluster_NA|2015/01/01:0.0357499102):0.0083900335,(MG943704|US|ST_NA|Cluster_NA|2016/01/01:0.0373132091,OR736886|US|ST_NA|Cluster_NA|2012/01/01:0.0331445437):0.0036953808):0.0062492185,((((KEXV01015306|BR|ST_NA|Cluster_NA|2014/01/01:0.0401433549,KU678049|US|ST_NA|Cluster_NA|2014/01/01:0.0481903793):0.0039640474,(KEXV01045138|BR|ST_NA|Cluster_NA|2017/01/01:0.0362525711,KY579664|US|ST_NA|Cluster_NA|2011/01/01:0.0306320543):0.0118750779):0.0051212065,(((KEXV01031503|BR|ST_NA|Cluster_NA|2017/01/01:0.0417035175,MF457273|US|ST_NA|Cluster_NA|2013/01/01:0.0257840455):0.0087595409,(KF384814|US|ST_NA|Cluster_NA|2011/01/01:0.0388928808,MH352876|US|ST_NA|Cluster_NA|2011/01/01:0.0352103058):0.0091594131):0.0000059103,((MF455946|US|ST_NA|Cluster_NA|2011/01/01:0.0071798142,MF456513|US|ST_NA|Cluster_NA|2011/01/01:0.0177569290):0.0224674537,(MF457214|US|ST_NA|Cluster_NA|2013/01/01:0.0327503100,MH355089|US|ST_NA|Cluster_NA|2015/01/01:0.0192647420):0.0149110871):0.0065518171):0.0021287000):0.0029071304,((MF455909|US|ST_NA|Cluster_NA|2012/01/01:0.0141906853,MF456104|US|ST_NA|Cluster_NA|2011/01/01:0.0093504519):0.0137442468,MF457286|US|ST_NA|Cluster_NA|2014/01/01:0.0139754837):0.0070557426):0.0020414411):0.0008794100,E0759-NHB|MEX|ST_3|Cluster_NA|2012/01/01:0.0279544456):0.0000067375):0.0012976527):0.0019693338,((KEXV01045915|BR|ST_NA|Cluster_NA|2017/01/01:0.0285503209,((((E0427-EVVF|MEX|ST_3|Cluster_NA|2012/01/01:0.0036584916,E0429-PDML|MEX|ST_3|Cluster_NA|2012/01/01:0.0000027755):0.0048774147,E2941-ANH|MEX|ST_3|Cluster_NA|2016/01/01:0.0039061788):0.0020068989,E2890-NFPM|MEX|ST_3|Cluster_NA|2016/01/01:0.0095895975):0.0127865494,E4219-EGG|MEX|ST_3|Cluster_NA|2017/01/01:0.0072949936):0.0277114164):0.0061175083,(((MG942219|US|ST_NA|Cluster_NA|2011/01/01:0.0224529100,MG943579|US|ST_NA|Cluster_NA|2016/01/01:0.0260227394):0.0174185614,(E5172-JEGP|MEX|ST_1|Cluster_NA|2017/01/01:0.0090747746,E7251-MMP|MEX|ST_3|Cluster_NA|2018/01/01:0.0056755728):0.0376543196):0.0035422381,((E4640-NUNR|MEX|ST_1|Cluster_NA|2017/01/01:0.0073522110,E5064-IZT|MEX|ST_1|Cluster_NA|2017/01/01:0.0068580835):0.0052663419,E4863-LAJS|MEX|ST_1|Cluster_NA|2017/01/01:0.0059618822):0.0300442682):0.0018171012):0.0000061187):0.0000062862,(((((((((KEXV01002486|BR|ST_NA|Cluster_NA|2015/01/01:0.0207933882,KEXV01032804|BR|ST_NA|Cluster_NA|2016/01/01:0.0358842275):0.0061498239,(KEXV01035610|BR|ST_NA|Cluster_NA|2017/01/01:0.0468857853,KEXV01041034|BR|ST_NA|Cluster_NA|2016/01/01:0.0283310235):0.0089658903):0.0000070527,(KEXV01012310|BR|ST_NA|Cluster_NA|2014/01/01:0.0196108278,KEXV01040492|BR|ST_NA|Cluster_NA|2016/01/01:0.0112364881):0.0217146833):0.0020910540,(((KEXV01006909|BR|ST_NA|Cluster_NA|2014/01/01:0.0270723616,KEXV01037500|BR|ST_NA|Cluster_NA|2016/01/01:0.0524490229):0.0051034867,KEXV01039665|BR|ST_NA|Cluster_NA|2017/01/01:0.0342523385):0.0037356545,((KEXV01006966|BR|ST_NA|Cluster_NA|2014/01/01:0.0473134883,KEXV01044729|BR|ST_NA|Cluster_NA|2016/01/01:0.0373909667):0.0027564902,KEXV01035313|BR|ST_NA|Cluster_NA|2017/01/01:0.0584431165):0.0025921978):0.0049785799):0.0000101053,((((((((((KEXV01004759|BR|ST_NA|Cluster_NA|2014/01/01:0.0176896950,KEXV01046571|BR|ST_NA|Cluster_NA|2017/01/01:0.0292965510):0.0082409943,((KEXV01029548|BR|ST_NA|Cluster_NA|2015/01/01:0.0360052604,KEXV01036058|BR|ST_NA|Cluster_NA|2016/01/01:0.0254774884):0.0015674699,KEXV01036150|BR|ST_NA|Cluster_NA|2016/01/01:0.0439240591):0.0036902879):0.0000065826,(KEXV01029620|BR|ST_NA|Cluster_NA|2015/01/01:0.0179653007,(KEXV01029690|BR|ST_NA|Cluster_NA|2015/01/01:0.0155757579,KEXV01031546|BR|ST_NA|Cluster_NA|2016/01/01:0.0463777023):0.0087889451):0.0035415373):0.0017477805,((KEXV01012185|BR|ST_NA|Cluster_NA|2015/01/01:0.0121009753,((KEXV01031854|BR|ST_NA|Cluster_NA|2017/01/01:0.0219835941,MN528310|BR|ST_NA|Cluster_NA|2016/01/01:0.0278047059):0.0052296224,KEXV01035959|BR|ST_NA|Cluster_NA|2016/01/01:0.0168581063):0.0027751188):0.0018524085,(KEXV01031694|BR|ST_NA|Cluster_NA|2016/01/01:0.0319607118,KEXV01032036|BR|ST_NA|Cluster_NA|2017/01/01:0.0233701935):0.0067117768):0.0011128968):0.0077672535,KEXV01029353|BR|ST_NA|Cluster_NA|2015/01/01:0.0439464958):0.0263998918,KEXV01037573|BR|ST_NA|Cluster_NA|2017/01/01:0.0336405158):0.0031481573,KEXV01040565|BR|ST_NA|Cluster_NA|2016/01/01:0.0398934824):0.0014292190,((KEXV01016247|BR|ST_NA|Cluster_NA|2015/01/01:0.0004266096,KEXV01016415|BR|ST_NA|Cluster_NA|2015/01/01:0.0018292906):0.0524426581,((KEXV01036076|BR|ST_NA|Cluster_NA|2016/01/01:0.0199836363,KEXV01036443|BR|ST_NA|Cluster_NA|2017/01/01:0.0331201957):0.0192462870,KEXV01045701|BR|ST_NA|Cluster_NA|2017/01/01:0.0552045425):0.0043013919):0.0045243851):0.0003018336,((KEXV01030946|BR|ST_NA|Cluster_NA|2015/01/01:0.0380504075,KEXV01031727|BR|ST_NA|Cluster_NA|2017/01/01:0.0305780566):0.0063341119,(KEXV01035627|BR|ST_NA|Cluster_NA|2017/01/01:0.0622576275,KEXV01041219|BR|ST_NA|Cluster_NA|2017/01/01:0.0475232865):0.0112029962):0.0014533361):0.0009609431,((KEXV01007070|BR|ST_NA|Cluster_NA|2014/01/01:0.0368594231,KEXV01032470|BR|ST_NA|Cluster_NA|2017/01/01:0.0389621908):0.0057098785,(KEXV01036673|BR|ST_NA|Cluster_NA|2016/01/01:0.0240159968,KEXV01036895|BR|ST_NA|Cluster_NA|2016/01/01:0.0422345529):0.0142499883):0.0017195586):0.0025308215):0.0016713509,((KEXV01044870|BR|ST_NA|Cluster_NA|2016/01/01:0.0363364447,KJ474475|PA|ST_NA|Cluster_NA|2012/01/01:0.0456538547):0.0080830953,KEXV01046645|BR|ST_NA|Cluster_NA|2017/01/01:0.0171987252):0.0040484880):0.0054025143,KEXV01015651|BR|ST_NA|Cluster_NA|2015/01/01:0.0303561018):0.0030658569,((((KEXV01009080|BR|ST_NA|Cluster_NA|2015/01/01:0.0461125343,((KEXV01036261|BR|ST_NA|Cluster_NA|2017/01/01:0.0171929213,KEXV01036441|BR|ST_NA|Cluster_NA|2017/01/01:0.0168713724):0.0069845059,KEXV01038016|BR|ST_NA|Cluster_NA|2017/01/01:0.0231757240):0.0092418813):0.0056162926,KEXV01043252|BR|ST_NA|Cluster_NA|2016/01/01:0.0414324125):0.0070271693,KEXV01039854|BR|ST_NA|Cluster_NA|2016/01/01:0.0249959305):0.0018704091,(KEXV01034279|BR|ST_NA|Cluster_NA|2016/01/01:0.0295206121,KEXV01046559|BR|ST_NA|Cluster_NA|2017/01/01:0.0173703638):0.0075440369):0.0004479736):0.0053858915,((MF455732|US|ST_NA|Cluster_NA|2015/01/01:0.0179992637,MF456591|US|ST_NA|Cluster_NA|2015/01/01:0.0084048428):0.0097582358,MG942515|US|ST_NA|Cluster_NA|2012/01/01:0.0173408032):0.0054025510):0.0000056389):0.0030216343):0.0003907146,((((((((CEC-19-0092|MEX|ST_1|Cluster_NA|2019/08/21:0.0136033970,CEC-21-3581|MEX|ST_1|Cluster_NA|2021/05/07:0.0115011260):0.0249089841,CEC-21-3431|MEX|ST_1|Cluster_NA|2021/04/26:0.0328918004):0.0123390313,(KR066207|BR|ST_NA|Cluster_NA|2012/01/01:0.0350089477,MG942265|US|ST_NA|Cluster_NA|2011/01/01:0.0425441227):0.0020305799):0.0042988434,(E4008-JBVR|MEX|ST_3|Cluster_NA|2017/01/01:0.0150608023,E7491-FJAG|MEX|ST_3|Cluster_NA|2018/01/01:0.0309414416):0.0021819862):0.0024581761,(((((((((((CEC-20-1324|MEX|ST_1|Cluster_NA|2020/09/01:0.0091840916,CEC-22-6202|MEX|ST_1|Cluster_NA|2022/01/20:0.0062736227):0.0082751436,(CEC-21-2605|MEX|ST_1|Cluster_NA|2021/02/09:0.0116757111,(E5784-DSG|MEX|ST_3|Cluster_NA|2017/01/01:0.0109855762,E7098-ASM|MEX|ST_3|Cluster_NA|2018/01/01:0.0181100249):0.0109432073):0.0039635117):0.0031837571,E1775-WCV|MEX|ST_3|Cluster_NA|2014/01/01:0.0037495020):0.0006240058,E1782-MAOP|MEX|ST_3|Cluster_NA|2014/01/01:0.0029252351):0.0014269574,((CEC-22-8125|MEX|ST_1|Cluster_NA|2022/06/29:0.0195795316,(((((E1317-FAG|MEX|ST_3|Cluster_NA|2013/01/01:0.0021717204,((E2792-JFPR|MEX|ST_3|Cluster_NA|2016/01/01:0.0021812139,(E3295-IPM|MEX|ST_3|Cluster_NA|2017/01/01:0.0038651069,E3296-CGC|MEX|ST_3|Cluster_NA|2017/01/01:0.0000027755):0.0009398510):0.0022149151,(E2801-JCGA|MEX|ST_3|Cluster_NA|2016/01/01:0.0063240511,E3993-DFM|MEX|ST_3|Cluster_NA|2017/01/01:0.0019700785):0.0010296908):0.0007121371):0.0008295936,(E3180-BAPA|MEX|ST_3|Cluster_NA|2017/01/01:0.0000027755,(E6449-JLZ|MEX|ST_3|Cluster_NA|2018/01/01:0.0000027755,E6571-JCGB|MEX|ST_3|Cluster_NA|2018/01/01:0.0000027755):0.0032939883):0.0043934074):0.0000027755,E3031-CIBV|MEX|ST_3|Cluster_NA|2016/01/01:0.0038546991):0.0025739583,E3466-HUC|MEX|ST_3|Cluster_NA|2017/01/01:0.0038033847):0.0031276335,E1642-JLPP|MEX|ST_3|Cluster_NA|2014/01/01:0.0102514228):0.0023778768):0.0009501208,E0724-EICN|MEX|ST_3|Cluster_NA|2012/01/01:0.0124220437):0.0013377714):0.0000063997,((((CEC-20-1616|MEX|ST_1|Cluster_NA|2020/10/06:0.0057821899,CEC-21-5435|MEX|ST_1|Cluster_NA|2021/11/03:0.0032956125):0.0008006657,(((CEC-22-7892|MEX|ST_1|Cluster_NA|2022/06/09:0.0034347608,CEC-22-8326|MEX|ST_1|Cluster_NA|2022/07/15:0.0010844775):0.0023065003,CEC-22-8190|MEX|ST_1|Cluster_NA|2022/07/05:0.0018083725):0.0023230328,(CEC-22-9138|MEX|ST_1|Cluster_NA|2022/09/29:0.0049553468,E3193-JACP|MEX|ST_1|Cluster_NA|2017/01/01:0.0009505466):0.0006374623):0.0004076003):0.0012186870,E4055-FJMT|MEX|ST_3|Cluster_NA|2017/01/01:0.0046765559):0.0012277823,CEC-22-8714|MEX|ST_1|Cluster_NA|2022/08/23:0.0088165870):0.0153461297):0.0000065826,((E2723-ECTC|MEX|ST_3|Cluster_NA|2015/01/01:0.0050133892,E7081-EJGE|MEX|ST_3|Cluster_NA|2018/01/01:0.0042443942):0.0144418115,E4436-PRH|MEX|ST_3|Cluster_NA|2017/01/01:0.0314744323):0.0009368975):0.0015038131,(((((((CEC-21-4600|MEX|ST_1|Cluster_NA|2021/08/16:0.0094681143,E3625-NJED|MEX|ST_3|Cluster_NA|2017/01/01:0.0049337434):0.0021269502,CEC-22-8003|MEX|ST_1|Cluster_NA|2022/06/20:0.0098675177):0.0011470305,(E6931-OGGL|MEX|ST_3|Cluster_NA|2018/01/01:0.0124731864,E7469-ALJ|MEX|ST_3|Cluster_NA|2018/01/01:0.0120706601):0.0014783222):0.0005999929,E3626-JECK|MEX|ST_3|Cluster_NA|2017/01/01:0.0039048658):0.0005543567,((E4962-OMHC|MEX|ST_3|Cluster_NA|2017/01/01:0.0009748131,E7276-GEDO|MEX|ST_3|Cluster_NA|2018/01/01:0.0009419311):0.0120550145,E6174-FPV|MEX|ST_3|Cluster_NA|2018/01/01:0.0069932176):0.0009585872):0.0000027755,(E0908-OAM|MEX|ST_3|Cluster_NA|2013/01/01:0.0052430415,E4186-JAHV|MEX|ST_3|Cluster_NA|2017/01/01:0.0040487815):0.0007981352):0.0009236637,E3177-MJOM|MEX|ST_3|Cluster_NA|2017/01/01:0.0080284075):0.0009170458):0.0085247232,((E4179-AEHM|MEX|ST_3|Cluster_NA|2017/01/01:0.0070012817,(E5085-PVG|MEX|ST_3|Cluster_NA|2017/01/01:0.0000065826,E5088-MGHH|MEX|ST_3|Cluster_NA|2017/01/01:0.0039786351):0.0050165916):0.0006053655,E4848-JCR|MEX|ST_3|Cluster_NA|2017/01/01:0.0191094442):0.0119447552):0.0038356281,(E2499-JPV|MEX|ST_3|Cluster_NA|2015/01/01:0.0148171886,(E3284-ACP|MEX|ST_3|Cluster_NA|2017/01/01:0.0214689798,E7335-RA|MEX|ST_3|Cluster_NA|2018/01/01:0.0151199966):0.0074367795):0.0076789339):0.0039857908,(CEC-22-8161|MEX|ST_1|Cluster_NA|2022/07/04:0.0284481260,E5315-GJPM|MEX|ST_3|Cluster_NA|2017/01/01:0.0317347561):0.0056442982):0.0070414436):0.0002922665,((((CEC-19-0492|MEX|ST_2|Cluster_NA|2019/10/09:0.0124633522,E4669-JARF|MEX|ST_3|Cluster_NA|2017/01/01:0.0045983775):0.0248055647,((((E0557-GHMR|MEX|ST_3|Cluster_NA|2012/01/01:0.0061140704,E1112-FF|MEX|ST_3|Cluster_NA|2013/01/01:0.0066516519):0.0072693034,E5389-EAR|MEX|ST_3|Cluster_NA|2017/01/01:0.0182999454):0.0018961370,(((E4845-HPA|MEX|ST_3|Cluster_NA|2017/01/01:0.0100783760,E6502-AVA|MEX|ST_3|Cluster_NA|2018/01/01:0.0108172911):0.0165602352,E5695-ARS|MEX|ST_1|Cluster_NA|2017/01/01:0.0217606038):0.0070284505,E4896-EJHG|MEX|ST_1|Cluster_NA|2017/01/01:0.0299601289):0.0000076344):0.0000065826,E2980-JCCC|MEX|ST_3|Cluster_NA|2016/01/01:0.0104304694):0.0073149884):0.0087923037,((CEC-22-8983|MEX|ST_1|Cluster_NA|2022/09/13:0.0038624587,CEC-22-9758|MEX|ST_2|Cluster_NA|2022/12/05:0.0023339172):0.0433771139,KEXV01036308|BR|ST_NA|Cluster_NA|2017/01/01:0.0445218703):0.0102080104):0.0022371008,(((((((((CEC-19-0650|MEX|ST_2|Cluster_NA|2019/10/23:0.0007429323,(CEC-19-0701|MEX|ST_1|Cluster_NA|2019/10/30:0.0037814482,CEC-21-2831|MEX|ST_1|Cluster_NA|2021/03/03:0.0018620383):0.0005779420):0.0009552468,(CEC-21-5876|MEX|ST_1|Cluster_NA|2021/12/09:0.0000027755,CEC-22-7893|MEX|ST_1|Cluster_NA|2022/06/09:0.0073255727):0.0049570494):0.0110143588,(CEC-20-1402|MEX|ST_2|Cluster_NA|2020/09/10:0.0049620852,CEC-20-2164|MEX|ST_2|Cluster_NA|2020/12/03:0.0018688177):0.0000065898):0.0005624590,CEC-22-7978|MEX|ST_2|Cluster_NA|2022/06/16:0.0105283053):0.0093063996,((((CEC-21-2693|MEX|ST_2|Cluster_455|2021/02/18:0.0007272953,(((CEC-21-3192|MEX|ST_2|Cluster_455|2021/04/06:0.0014649363,CEC-22-9066|MEX|ST_1|Cluster_455|2022/09/23:0.0003677146):0.0000027755,CEC-22-8784|MEX|ST_1|Cluster_455|2022/08/29:0.0036126082):0.0006930719,CEC-22-7904|MEX|ST_1|Cluster_455|2022/06/09:0.0018406524):0.0000027755):0.0012204070,(CEC-21-2896|MEX|ST_2|Cluster_455|2021/02/23:0.0000027755,CEC-22-7723|MEX|ST_2|Cluster_455|2022/05/30:0.0052477332):0.0000027755):0.0000027755,CEC-22-6536|MEX|ST_1|Cluster_455|2022/02/18:0.0007278719):0.0028345825,((CEC-21-4242|MEX|ST_2|Cluster_455|2021/07/08:0.0010210353,CEC-21-4546|MEX|ST_1|Cluster_455|2021/08/12:0.0016292640):0.0088375421,(CEC-22-6748|MEX|ST_2|Cluster_455|2022/03/10:0.0031335868,CEC-22-9880|MEX|ST_1|Cluster_455|2022/12/15:0.0067709225):0.0049772918):0.0009661540):0.0114807608):0.0125600230,((KU190763|CA|ST_NA|Cluster_NA|2013/01/01:0.0009887069,KU190818|CA|ST_NA|Cluster_NA|2013/01/01:0.0000027755):0.0008899568,KU190785|CA|ST_NA|Cluster_NA|2013/01/01:0.0011007242):0.0198925809):0.0038903038,E5700-EMPA|MEX|ST_1|Cluster_NA|2017/01/01:0.0229360923):0.0037354268,CEC-22-7418|MEX|ST_2|Cluster_NA|2022/05/09:0.0338235149):0.0017626281,((CEC-21-2589|MEX|ST_1|Cluster_NA|2021/02/08:0.0085626308,E1469-JLCB|MEX|ST_3|Cluster_NA|2014/01/01:0.0041125455):0.0268151441,((MF457263|US|ST_NA|Cluster_NA|2015/01/01:0.0430580526,(N-124-RJML|NIC|ST_NA|Cluster_NA|2013/01/01:0.0014257567,N-125-PJR|NIC|ST_NA|Cluster_NA|2013/01/01:0.0000027755):0.0482681023):0.0095610020,MH789651|US|ST_NA|Cluster_NA|2016/01/01:0.0441484686):0.0050081804):0.0066108986):0.0020009811):0.0004839219):0.0014373599,(((((((((CEC-19-0209|MEX|ST_2|Cluster_NA|2019/09/06:0.0059584204,E6114-GBBS|MEX|ST_3|Cluster_NA|2018/01/01:0.0037545675):0.0022079275,E5946-JCG|MEX|ST_3|Cluster_NA|2018/01/01:0.0146178951):0.0057839700,CEC-21-2716|MEX|ST_2|Cluster_NA|2021/02/19:0.0223357698):0.0094995067,(((E4614-JHS|MEX|ST_3|Cluster_NA|2017/01/01:0.0042353291,E5922-RIA|MEX|ST_3|Cluster_NA|2018/01/01:0.0109398334):0.0000027755,E5123-JLGM|MEX|ST_3|Cluster_NA|2017/01/01:0.0016783065):0.0007983119,E5927-EPS|MEX|ST_3|Cluster_NA|2018/01/01:0.0113148175):0.0206923141):0.0000064128,(((((((((CEC-19-0416|MEX|ST_1|Cluster_NA|2019/10/02:0.0034992675,E4277-JLGG|MEX|ST_3|Cluster_NA|2017/01/01:0.0040683146):0.0134221371,E3879-GAGM|MEX|ST_3|Cluster_NA|2017/01/01:0.0231788876):0.0043768493,(E3420-JLMM|MEX|ST_3|Cluster_NA|2017/01/01:0.0231615273,E7396-MEIR|MEX|ST_3|Cluster_NA|2018/01/01:0.0244647232):0.0090133671):0.0011496580,(((((CEC-21-2604|MEX|ST_1|Cluster_NA|2021/02/08:0.0108657280,((E4467-RBF|MEX|ST_3|Cluster_NA|2017/01/01:0.0000027755,E5294-JAAZ|MEX|ST_3|Cluster_NA|2017/01/01:0.0029422431):0.0000065826,E4469-JJLL|MEX|ST_3|Cluster_NA|2017/01/01:0.0009613888):0.0038593010):0.0018722206,E2056-JJGM|MEX|ST_3|Cluster_NA|2015/01/01:0.0044855768):0.0029163522,(E3091-MAPB|MEX|ST_3|Cluster_NA|2016/01/01:0.0000027755,(E4465-JCP|MEX|ST_3|Cluster_NA|2017/01/01:0.0039404465,E4816-MM|MEX|ST_3|Cluster_NA|2017/01/01:0.0028675626):0.0019454022):0.0009589472):0.0000027755,E3133-RGH|MEX|ST_3|Cluster_NA|2016/01/01:0.0067740676):0.0101734947,((E3093-EDMS|MEX|ST_3|Cluster_NA|2016/01/01:0.0000065826,E3094-KGMP|MEX|ST_3|Cluster_NA|2016/01/01:0.0022498826):0.0114984731,E5919-JAVH|MEX|ST_3|Cluster_NA|2018/01/01:0.0262325517):0.0000082283):0.0067694892):0.0002984910,(E2579-RMH|MEX|ST_3|Cluster_NA|2015/01/01:0.0088114378,E3890-JLPM|MEX|ST_3|Cluster_NA|2017/01/01:0.0190602476):0.0043127844):0.0018441144,((((CEC-20-2114|MEX|ST_1|Cluster_NA|2020/11/25:0.0065767825,CEC-21-4472|MEX|ST_2|Cluster_NA|2021/08/05:0.0062647052):0.0143958104,CEC-22-6525|MEX|ST_1|Cluster_NA|2022/02/18:0.0219886918):0.0025894729,G-0605|GUA|ST_NA|Cluster_NA|2012/01/01:0.0196137971):0.0001443900,(E3880-JFRR|MEX|ST_3|Cluster_NA|2017/01/01:0.0007440502,(E4458-RMC|MEX|ST_3|Cluster_NA|2017/01/01:0.0019118516,E6394-ABMC|MEX|ST_3|Cluster_NA|2018/01/01:0.0069697719):0.0010537360):0.0109892371):0.0018856178):0.0000073095,((((CEC-19-0972|MEX|ST_1|Cluster_NA|2019/12/04:0.0077826073,((CEC-21-4587|MEX|ST_1|Cluster_NA|2021/08/16:0.0098568576,E4347-JAVJ|MEX|ST_3|Cluster_NA|2017/01/01:0.0077029114):0.0000065961,E2318-JSLO|MEX|ST_3|Cluster_NA|2015/01/01:0.0051737552):0.0006019279):0.0009389185,CEC-22-8762|MEX|ST_1|Cluster_NA|2022/08/24:0.0151401643):0.0118524643,((((CEC-21-3186|MEX|ST_1|Cluster_NA|2021/04/06:0.0040220104,CEC-21-4388|MEX|ST_1|Cluster_NA|2021/07/21:0.0110682179):0.0091554931,CEC-22-6831|MEX|ST_1|Cluster_NA|2022/03/16:0.0077378535):0.0083657429,((CEC-21-3939|MEX|ST_1|Cluster_NA|2021/06/10:0.0123326365,(E5328-EPC|MEX|ST_3|Cluster_NA|2017/01/01:0.0000027755,E5329-BMB|MEX|ST_3|Cluster_NA|2017/01/01:0.0000027755):0.0272080317):0.0040465382,(E4464-EASA|MEX|ST_3|Cluster_NA|2017/01/01:0.0033485771,E5943-EGVO|MEX|ST_3|Cluster_NA|2018/01/01:0.0054417153):0.0173510821):0.0069436397):0.0000065826,E4267-JVM|MEX|ST_3|Cluster_NA|2017/01/01:0.0199232218):0.0004880449):0.0018281561,(((((CEC-20-1504|MEX|ST_1|Cluster_NA|2020/09/22:0.0152974003,(CEC-20-1695|MEX|ST_1|Cluster_NA|2020/10/13:0.0014413580,CEC-20-1697|MEX|ST_1|Cluster_NA|2020/10/13:0.0028201445):0.0115475521):0.0052923311,(E6483-VHGR|MEX|ST_1|Cluster_NA|2018/01/01:0.0009081928,E6484-VCV|MEX|ST_1|Cluster_NA|2018/01/01:0.0051115631):0.0123329119):0.0060129616,((CEC-21-4161|MEX|ST_2|Cluster_NA|2021/06/30:0.0004950295,CEC-21-4934|MEX|ST_1|Cluster_NA|2021/09/23:0.0032031608):0.0141134797,E5036-JOAPV|MEX|ST_1|Cluster_NA|2017/01/01:0.0097514044):0.0091760774):0.0041695150,(E2057-DACM|MEX|ST_3|Cluster_NA|2015/01/01:0.0000027755,E2060-JLJ|MEX|ST_3|Cluster_NA|2015/01/01:0.0054875607):0.0140097087):0.0039805043,E3090-LDC|MEX|ST_3|Cluster_NA|2016/01/01:0.0144840257):0.0031176276):0.0012004283):0.0000065961,(((CEC-21-2765|MEX|ST_1|Cluster_NA|2021/02/24:0.0012794560,CEC-21-2793|MEX|ST_1|Cluster_NA|2021/02/26:0.0031413218):0.0139562104,E3130-VJS|MEX|ST_3|Cluster_NA|2016/01/01:0.0172539161):0.0019584364,(E6701-KMVH|MEX|ST_3|Cluster_NA|2018/01/01:0.0076058851,E6702-CICA|MEX|ST_3|Cluster_NA|2018/01/01:0.0000027755):0.0188842570):0.0027558304):0.0000074562,(E3886-RNR|MEX|ST_3|Cluster_NA|2017/01/01:0.0190236178,E5607-LACR|MEX|ST_3|Cluster_NA|2017/01/01:0.0176153710):0.0040649777):0.0016786859):0.0010357804,E3878-MAGB|MEX|ST_3|Cluster_NA|2017/01/01:0.0179886536):0.0065496412,(CEC-20-1777|MEX|ST_1|Cluster_NA|2020/10/20:0.0347725992,E2059-LCU|MEX|ST_3|Cluster_NA|2015/01/01:0.0181478390):0.0057451952):0.0083685117,(((CEC-21-3998|MEX|ST_1|Cluster_NA|2021/06/15:0.0323869203,E1282-LOA|MEX|ST_3|Cluster_NA|2013/01/01:0.0431642592):0.0055115535,(CEC-22-6000|MEX|ST_2|Cluster_NA|2022/01/05:0.0440693358,E6352-AMM|MEX|ST_3|Cluster_NA|2018/01/01:0.0452183038):0.0050239372):0.0040247515,((((CEC-22-7142|MEX|ST_1|Cluster_NA|2022/04/11:0.0007489612,CEC-22-7143|MEX|ST_1|Cluster_NA|2022/04/11:0.0022938210):0.0291272059,E1943-GAJC|MEX|ST_3|Cluster_NA|2015/01/01:0.0214371582):0.0046662839,(E0196-JSF|MEX|ST_3|Cluster_NA|2012/01/01:0.0000027755,E0199-JMRR|MEX|ST_3|Cluster_NA|2012/01/01:0.0015117013):0.0195171473):0.0024651533,((E0546-DOR|MEX|ST_3|Cluster_NA|2012/01/01:0.0158247364,(E3815-RAGS|MEX|ST_3|Cluster_NA|2017/01/01:0.0086872364,E4091-EMGP|MEX|ST_3|Cluster_NA|2017/01/01:0.0098670902):0.0124300001):0.0042456590,(E6529-GEF|MEX|ST_3|Cluster_NA|2018/01/01:0.0228448431,E7001-NCM|MEX|ST_3|Cluster_NA|2018/01/01:0.0209542173):0.0102527976):0.0131721247):0.0019598181):0.0000070437):0.0031907012,(((((((((CEC-19-0216|MEX|ST_2|Cluster_NA|2019/09/06:0.0058040908,((CEC-21-2959|MEX|ST_2|Cluster_NA|2021/03/16:0.0091173128,CEC-21-5630|MEX|ST_2|Cluster_NA|2021/11/22:0.0036930571):0.0009970261,CEC-21-4090|MEX|ST_2|Cluster_NA|2021/06/23:0.0005133394):0.0040538269):0.0072223250,CEC-22-9100|MEX|ST_2|Cluster_NA|2022/09/27:0.0239507532):0.0008597623,((E1857-NIBG|MEX|ST_1|Cluster_NA|2015/01/01:0.0050467054,E5246-RJRC|MEX|ST_1|Cluster_NA|2017/01/01:0.0011103239):0.0043476414,(E2541-LACM|MEX|ST_1|Cluster_NA|2015/01/01:0.0019886624,E4711-FLP|MEX|ST_1|Cluster_NA|2017/01/01:0.0046297853):0.0078625859):0.0024299376):0.0095276547,(CEC-19-0614|MEX|ST_1|Cluster_NA|2019/10/18:0.0013238181,CEC-19-0982|MEX|ST_1|Cluster_NA|2019/12/04:0.0062240223):0.0067151160):0.0166222767,((CEC-19-0283|MEX|ST_2|Cluster_NA|2019/09/13:0.0052208200,E6815-JAAV|MEX|ST_3|Cluster_NA|2018/01/01:0.0013382049):0.0053850810,E3992-HCR|MEX|ST_3|Cluster_NA|2017/01/01:0.0142587162):0.0187559693):0.0063890779,E0001-MMR|MEX|ST_1|Cluster_NA|2011/01/01:0.0198103515):0.0055366897,(MF456480|US|ST_NA|Cluster_NA|2011/01/01:0.0050590206,MF456497|US|ST_NA|Cluster_NA|2011/01/01:0.0084386360):0.0196344935):0.0029815233,E6869-JEAJ|MEX|ST_3|Cluster_NA|2018/01/01:0.0293400526):0.0005726082,((E2480-MASJ|MEX|ST_3|Cluster_NA|2015/01/01:0.0044618086,E4210-LAHL|MEX|ST_3|Cluster_NA|2017/01/01:0.0088646209):0.0134742371,(E4768-MACP|MEX|ST_3|Cluster_NA|2017/01/01:0.0058195999,(E5313-AAOA|MEX|ST_3|Cluster_NA|2017/01/01:0.0185504653,E5975-AVNG|MEX|ST_3|Cluster_NA|2018/01/01:0.0149336182):0.0075112166):0.0065138866):0.0143189365):0.0008998054):0.0000065961):0.0011288974,(E0910-JCE|MEX|ST_3|Cluster_NA|2013/01/01:0.0343550431,E5850-MVGC|MEX|ST_3|Cluster_NA|2018/01/01:0.0245652487):0.0044266627):0.0012890547):0.0011580810,((((((((((((CEC-19-0039|MEX|ST_1|Cluster_NA|2019/07/24:0.0063716652,(CEC-19-0365|MEX|ST_2|Cluster_NA|2019/09/24:0.0062070541,(CEC-22-9032|MEX|ST_2|Cluster_NA|2022/09/21:0.0000065826,CEC-22-9033|MEX|ST_2|Cluster_NA|2022/09/21:0.0059247818):0.0009316393):0.0072824062):0.0011680807,((CEC-21-2442|MEX|ST_2|Cluster_NA|2021/01/21:0.0078187223,(((CEC-21-5230|MEX|ST_1|Cluster_NA|2021/10/15:0.0000027755,CEC-22-9641|MEX|ST_1|Cluster_NA|2022/11/22:0.0010821687):0.0000027755,CEC-22-6566|MEX|ST_1|Cluster_NA|2022/02/21:0.0010713023):0.0000027755,CEC-22-6412|MEX|ST_2|Cluster_NA|2022/02/09:0.0000027755):0.0077715866):0.0055861753,E5180-EBDA|MEX|ST_1|Cluster_NA|2017/01/01:0.0080426191):0.0008838943):0.0010396662,CEC-21-2800|MEX|ST_2|Cluster_NA|2021/03/01:0.0092400847):0.0014052677,(CEC-21-3732|MEX|ST_1|Cluster_NA|2021/05/21:0.0045653753,CEC-22-9070|MEX|ST_1|Cluster_NA|2022/09/26:0.0040583245):0.0062202874):0.0094869545,((CEC-20-1418|MEX|ST_1|Cluster_NA|2020/09/11:0.0033892004,CEC-21-4802|MEX|ST_1|Cluster_NA|2021/09/10:0.0042972837):0.0104095539,(CEC-21-2584|MEX|ST_2|Cluster_NA|2021/02/05:0.0033792574,(CEC-22-7457|MEX|ST_2|Cluster_NA|2022/05/10:0.0015245393,CEC-22-8884|MEX|ST_2|Cluster_NA|2022/09/05:0.0020776364):0.0017009964):0.0092157129):0.0029756963):0.0030025625,((((CEC-19-0582|MEX|ST_1|Cluster_NA|2019/10/16:0.0034445183,(CEC-21-3582|MEX|ST_2|Cluster_NA|2021/05/07:0.0092857678,CEC-22-9865|MEX|ST_1|Cluster_NA|2022/12/14:0.0058317988):0.0028342910):0.0050365664,CEC-21-4887|MEX|ST_2|Cluster_NA|2021/09/20:0.0147977188):0.0021507851,(CEC-21-3007|MEX|ST_1|Cluster_NA|2021/03/18:0.0037774342,CEC-21-5908|MEX|ST_1|Cluster_NA|2021/12/13:0.0080347073):0.0228648058):0.0048020158,CEC-22-7290|MEX|ST_2|Cluster_NA|2022/04/27:0.0081192475):0.0012070779):0.0164917461,(CEC-21-3768|MEX|ST_1|Cluster_NA|2021/05/24:0.0199158352,CEC-22-7474|MEX|ST_1|Cluster_NA|2022/05/11:0.0293664134):0.0113999414):0.0004225952,((((((((((CEC-19-0616|MEX|ST_1|Cluster_NA|2019/10/22:0.0045749246,(CEC-21-5575|MEX|ST_2|Cluster_NA|2021/11/17:0.0045765389,CEC-22-6702|MEX|ST_1|Cluster_NA|2022/03/07:0.0068491074):0.0020600593):0.0016703504,CEC-21-5376|MEX|ST_1|Cluster_NA|2021/10/27:0.0073400448):0.0054597098,CEC-22-8604|MEX|ST_1|Cluster_NA|2022/08/15:0.0195368128):0.0060539245,CEC-21-4637|MEX|ST_1|Cluster_NA|2021/08/20:0.0128229722):0.0000065961,(((((CEC-20-1325|MEX|ST_2|Cluster_NA|2020/09/01:0.0039891476,CEC-21-3668|MEX|ST_1|Cluster_NA|2021/05/18:0.0050879643):0.0019340376,CEC-20-2231|MEX|ST_1|Cluster_NA|2020/12/08:0.0036977015):0.0025506236,CEC-22-7358|MEX|ST_2|Cluster_NA|2022/05/02:0.0036597713):0.0004994576,CEC-21-3559|MEX|ST_2|Cluster_NA|2021/05/06:0.0084978284):0.0079996156,(E3944-GSC|MEX|ST_3|Cluster_NA|2017/01/01:0.0010984607,E3946-JGEHO|MEX|ST_3|Cluster_NA|2017/01/01:0.0019360192):0.0055414630):0.0008356398):0.0000027755,((CEC-20-2170|MEX|ST_1|Cluster_NA|2020/12/03:0.0132857390,CEC-22-7159|MEX|ST_1|Cluster_NA|2022/04/12:0.0161422272):0.0015092211,(CEC-21-4079|MEX|ST_1|Cluster_NA|2021/06/22:0.0025869984,CEC-22-6762|MEX|ST_1|Cluster_NA|2022/03/11:0.0022771231):0.0096253906):0.0032625128):0.0007643834,CEC-22-6017|MEX|ST_2|Cluster_NA|2022/01/06:0.0161444747):0.0032420807,E6116-ATB|MEX|ST_3|Cluster_NA|2018/01/01:0.0092336637):0.0241460440,CEC-21-3499|MEX|ST_1|Cluster_NA|2021/04/30:0.0423364205):0.0018874506,(E1045-GAB|MEX|ST_3|Cluster_NA|2013/01/01:0.0272948358,E3901-EPOG|MEX|ST_3|Cluster_NA|2017/01/01:0.0548422473):0.0027005578):0.0023142589):0.0008437571,(((((((((CEC-19-0421|MEX|ST_1|Cluster_NA|2019/10/02:0.0150296512,E0333-OFG|MEX|ST_3|Cluster_NA|2012/01/01:0.0086559101):0.0100207587,((E1605-CERL|MEX|ST_3|Cluster_NA|2014/01/01:0.0076137992,E6291-JASC|MEX|ST_3|Cluster_NA|2018/01/01:0.0128332516):0.0021901549,E5311-FCMP|MEX|ST_3|Cluster_NA|2017/01/01:0.0117281879):0.0121148871):0.0016083805,(((CEC-22-8483|MEX|ST_2|Cluster_NA|2022/08/04:0.0290618723,N-021-JAM|NIC|ST_NA|Cluster_NA|2011/01/01:0.0152125717):0.0047550265,E5558-CFV|MEX|ST_3|Cluster_NA|2017/01/01:0.0251466921):0.0000362369,(((E0389-MAG|MEX|ST_3|Cluster_NA|2012/01/01:0.0007517060,E0472-MABC|MEX|ST_3|Cluster_NA|2012/01/01:0.0000027755):0.0176745420,E3774-EVS|MEX|ST_3|Cluster_NA|2017/01/01:0.0414249848):0.0047894594,(E4166-TDD|MEX|ST_3|Cluster_NA|2017/01/01:0.0124100712,E4603-HAMG|MEX|ST_3|Cluster_NA|2017/01/01:0.0168382652):0.0139787619):0.0041967398):0.0006912643):0.0040104743,(((CEC-20-2019|MEX|ST_1|Cluster_NA|2020/11/13:0.0019209781,CEC-21-5531|MEX|ST_1|Cluster_NA|2021/11/11:0.0060171183):0.0111449261,(((CEC-21-4268|MEX|ST_1|Cluster_NA|2021/07/12:0.0056500042,CEC-21-4269|MEX|ST_1|Cluster_NA|2021/07/12:0.0000027755):0.0000027755,CEC-22-6994|MEX|ST_1|Cluster_NA|2022/03/30:0.0007258775):0.0056307352,CEC-22-6984|MEX|ST_1|Cluster_NA|2022/03/29:0.0039708433):0.0045123164):0.0106589855,E7494-DGO|MEX|ST_3|Cluster_NA|2018/01/01:0.0130749545):0.0095802362):0.0038202262,(E1984-RJBM|MEX|ST_1|Cluster_NA|2015/01/01:0.0122481922,E5278-JTG|MEX|ST_3|Cluster_NA|2017/01/01:0.0164461602):0.0043730097):0.0108657689,(((KJ598575|US|ST_NA|Cluster_NA|2012/01/01:0.0133334471,KJ722931|US|ST_NA|Cluster_NA|2011/01/01:0.0065118334):0.0284903724,KY037315|US|ST_NA|Cluster_NA|2013/01/01:0.0211850788):0.0049178401,(E2451-FCJ|MEX|ST_3|Cluster_NA|2015/01/01:0.0136291540,((E5263-IRS|MEX|ST_3|Cluster_NA|2017/01/01:0.0118275985,E5726-LAJC|MEX|ST_3|Cluster_NA|2017/01/01:0.0096329497):0.0037889598,(E6476-ESD|MEX|ST_3|Cluster_NA|2018/01/01:0.0009468542,((E6872-LGP|MEX|ST_3|Cluster_NA|2018/01/01:0.0019011057,(E7165-JEMA|MEX|ST_3|Cluster_NA|2018/01/01:0.0000027755,E7419-OARD|MEX|ST_3|Cluster_NA|2018/01/01:0.0009497633):0.0000027755):0.0000027755,E7234-AICC|MEX|ST_3|Cluster_NA|2018/01/01:0.0018996898):0.0009571040):0.0228741076):0.0054448485):0.0140566100):0.0046493109):0.0017194438,((CEC-21-5578|MEX|ST_1|Cluster_NA|2021/11/17:0.0136069513,CEC-22-9871|MEX|ST_1|Cluster_NA|2022/12/14:0.0177188152):0.0167708654,((((CEC-21-5755|MEX|ST_2|Cluster_NA|2021/11/30:0.0223694970,E6525-MAGR|MEX|ST_3|Cluster_NA|2018/01/01:0.0284838759):0.0076494239,(CEC-22-7682|MEX|ST_1|Cluster_NA|2022/05/26:0.0150109391,(CEC-22-8278|MEX|ST_1|Cluster_NA|2022/07/12:0.0137532056,E5487-ACP|MEX|ST_3|Cluster_NA|2017/01/01:0.0040189256):0.0040610527):0.0148442144):0.0049480852,KEXV01040323|BR|ST_NA|Cluster_NA|2016/01/01:0.0529554702):0.0000068260,(KEXV01031656|BR|ST_NA|Cluster_NA|2016/01/01:0.0097889607,KEXV01031868|BR|ST_NA|Cluster_NA|2017/01/01:0.0226502363):0.0189213085):0.0019704912):0.0121983865):0.0018860498,(((CEC-19-0915|MEX|ST_2|Cluster_NA|2019/11/27:0.0016218004,((((CEC-19-1012|MEX|ST_1|Cluster_NA|2019/12/09:0.0007735338,CEC-20-0912|MEX|ST_1|Cluster_NA|2020/07/14:0.0003555081):0.0060536758,CEC-22-8713|MEX|ST_2|Cluster_NA|2022/08/23:0.0047214536):0.0009418331,E4812-EAJR|MEX|ST_1|Cluster_NA|2017/01/01:0.0035032910):0.0015786449,CEC-20-1952|MEX|ST_1|Cluster_NA|2020/11/06:0.0035042308):0.0021065336):0.0152121478,(((CEC-20-1437|MEX|ST_2|Cluster_NA|2020/09/14:0.0120785067,CEC-22-9864|MEX|ST_2|Cluster_NA|2022/12/13:0.0258190346):0.0027714881,CEC-20-2070|MEX|ST_1|Cluster_NA|2020/11/20:0.0075801945):0.0074980900,((E1414-AKP|MEX|ST_3|Cluster_NA|2014/01/01:0.0074399839,E1540-OAS|MEX|ST_3|Cluster_NA|2014/01/01:0.0015809952):0.0006114507,E2482-LJM|MEX|ST_3|Cluster_NA|2015/01/01:0.0114184371):0.0126131729):0.0024467663):0.0170360166,((E1679-LAJJ|MEX|ST_3|Cluster_NA|2014/01/01:0.0292021379,(E4292-JFA|MEX|ST_3|Cluster_NA|2017/01/01:0.0092567282,E4294-EAH|MEX|ST_3|Cluster_NA|2017/01/01:0.0010523075):0.0228979055):0.0048071852,(((E1702-MLG|MEX|ST_3|Cluster_NA|2014/01/01:0.0186072712,E3288-IPO|MEX|ST_3|Cluster_NA|2017/01/01:0.0086276277):0.0103324970,E6781-HRP|MEX|ST_3|Cluster_NA|2018/01/01:0.0111369822):0.0045675095,E3109-MJZR|MEX|ST_3|Cluster_NA|2016/01/01:0.0124554524):0.0075315342):0.0049117986):0.0017351212):0.0000080602,(KEXV01044577|BR|ST_NA|Cluster_NA|2016/01/01:0.0410051751,(MG941974|US|ST_NA|Cluster_NA|2011/01/01:0.0136138612,MG942816|US|ST_NA|Cluster_NA|2013/01/01:0.0125394238):0.0242105405):0.0017339171):0.0017281326):0.0000067802,((((((((((CEC-19-0372|MEX|ST_1|Cluster_NA|2019/09/25:0.0046963253,CEC-20-1023|MEX|ST_1|Cluster_NA|2020/07/28:0.0008677403):0.0013658503,CEC-20-1773|MEX|ST_1|Cluster_NA|2020/10/20:0.0059370281):0.0341475279,CEC-22-7029|MEX|ST_1|Cluster_NA|2022/03/31:0.0434998181):0.0001330405,(((CEC-19-0441|MEX|ST_2|Cluster_NA|2019/10/02:0.0007273155,(((CEC-20-1915|MEX|ST_1|Cluster_NA|2020/11/03:0.0023154145,CEC-22-8211|MEX|ST_1|Cluster_NA|2022/07/06:0.0027461731):0.0029455048,(CEC-20-2239|MEX|ST_1|Cluster_NA|2020/12/08:0.0053521610,CEC-21-2710|MEX|ST_1|Cluster_NA|2021/02/17:0.0054865741):0.0015273167):0.0003577243,CEC-21-5909|MEX|ST_2|Cluster_NA|2021/12/13:0.0087604064):0.0000065826):0.0012055641,(CEC-22-6462|MEX|ST_1|Cluster_NA|2022/02/14:0.0121331295,CEC-22-6487|MEX|ST_1|Cluster_NA|2022/02/16:0.0048628154):0.0027068213):0.0153749891,CEC-21-4503|MEX|ST_2|Cluster_NA|2021/08/09:0.0230878068):0.0166305383):0.0050217394,E4683-RGA|MEX|ST_3|Cluster_NA|2017/01/01:0.0288718881):0.0025735549,((KEXV01038447|BR|ST_NA|Cluster_NA|2016/01/01:0.0585411430,MF456725|US|ST_NA|Cluster_NA|2011/01/01:0.0378742553):0.0134044473,(MG943526|US|ST_NA|Cluster_NA|2016/01/01:0.0103377287,MK922846|US|ST_NA|Cluster_NA|2018/01/01:0.0140781306):0.0174972919):0.0072740723):0.0011356577,E2065-LSM|MEX|ST_3|Cluster_NA|2015/01/01:0.0248911860):0.0006268793,((CEC-20-1951|MEX|ST_1|Cluster_NA|2020/11/05:0.0280553782,(CEC-21-4457|MEX|ST_1|Cluster_NA|2021/08/04:0.0158301443,(E1148-MMNG|MEX|ST_1|Cluster_NA|2013/01/01:0.0008633016,E1149-ERE|MEX|ST_1|Cluster_NA|2013/01/01:0.0023373131):0.0212289632):0.0101709682):0.0015244536,(CEC-21-2768|MEX|ST_1|Cluster_NA|2021/02/25:0.0347880800,(((CEC-21-5542|MEX|ST_1|Cluster_NA|2021/11/10:0.0004977781,CEC-22-6582|MEX|ST_1|Cluster_NA|2022/02/23:0.0019505947):0.0189722739,E2281-LBG|MEX|ST_1|Cluster_NA|2015/01/01:0.0036908502):0.0122663107,(CEC-22-6578|MEX|ST_2|Cluster_NA|2022/02/23:0.0003639684,(CEC-22-6579|MEX|ST_2|Cluster_NA|2022/02/23:0.0000027755,CEC-22-8194|MEX|ST_1|Cluster_NA|2022/07/05:0.0014512745):0.0000027755):0.0406001266):0.0114310293):0.0000066466):0.0022561393):0.0044477259,(((((((((((((((((((CEC-20-1538|MEX|ST_1|Cluster_268|2020/09/28:0.0010950148,(CEC-20-1626|MEX|ST_1|Cluster_268|2020/10/06:0.0014691911,(CEC-22-7636|MEX|ST_1|Cluster_268|2022/05/23:0.0033338587,((CEC-22-8276|MEX|ST_1|Cluster_268|2022/07/12:0.0040256945,CEC-22-8566|MEX|ST_2|Cluster_268|2022/08/11:0.0054869445):0.0007534208,CEC-22-9852|MEX|ST_2|Cluster_268|2022/12/13:0.0051154815):0.0003932079):0.0003247827):0.0000027755):0.0000027755,CEC-21-3968|MEX|ST_1|Cluster_268|2021/06/11:0.0007294773):0.0000027755,CEC-22-8178|MEX|ST_2|Cluster_268|2022/07/04:0.0036548868):0.0003592586,CEC-21-3503|MEX|ST_1|Cluster_268|2021/04/30:0.0025528983):0.0009909625,(CEC-21-2905|MEX|ST_2|Cluster_268|2021/03/09:0.0022654304,CEC-21-3253|MEX|ST_1|Cluster_268|2021/04/12:0.0032222995):0.0007004350):0.0004222695,(CEC-21-3596|MEX|ST_1|Cluster_268|2021/05/10:0.0000027755,(CEC-21-4447|MEX|ST_1|Cluster_268|2021/08/03:0.0014346507,CEC-22-5996|MEX|ST_1|Cluster_268|2022/01/05:0.0003648979):0.0000065826):0.0010789730):0.0000057517,(((CEC-21-4512|MEX|ST_2|Cluster_268|2021/08/09:0.0032950121,CEC-22-6263|MEX|ST_2|Cluster_268|2022/01/27:0.0013137042):0.0004347252,(CEC-22-6109|MEX|ST_1|Cluster_268|2022/01/13:0.0040652371,CEC-22-7565|MEX|ST_2|Cluster_268|2022/05/18:0.0028516568):0.0007253914):0.0004174223,(CEC-22-7365|MEX|ST_1|Cluster_268|2022/05/03:0.0003634798,CEC-22-8228|MEX|ST_1|Cluster_268|2022/07/07:0.0028908796):0.0000027755):0.0003613583):0.0003587455,(((CEC-21-2390|MEX|ST_2|Cluster_268|2021/01/15:0.0032721433,CEC-21-2915|MEX|ST_1|Cluster_268|2021/03/10:0.0010895403):0.0007187158,CEC-21-3451|MEX|ST_1|Cluster_268|2021/04/26:0.0003607365):0.0000060702,CEC-21-5414|MEX|ST_1|Cluster_268|2021/11/01:0.0029276449):0.0003612119):0.0014416918,(CEC-21-2438|MEX|ST_1|Cluster_268|2021/01/21:0.0032108619,(CEC-21-3915|MEX|ST_1|Cluster_268|2021/06/08:0.0014885438,CEC-22-6929|MEX|ST_1|Cluster_268|2022/03/24:0.0017867956):0.0010896076):0.0007639962):0.0000067083,CEC-21-5819|MEX|ST_1|Cluster_268|2021/12/06:0.0025414484):0.0000065826,(((CEC-21-4456|MEX|ST_1|Cluster_268|2021/08/04:0.0000027755,CEC-22-6029|MEX|ST_1|Cluster_268|2022/01/07:0.0000027755):0.0000027755,CEC-21-4482|MEX|ST_1|Cluster_268|2021/08/06:0.0000027755):0.0000027755,CEC-21-4481|MEX|ST_1|Cluster_268|2021/08/06:0.0000027755):0.0039981390):0.0000065826,CEC-22-7788|MEX|ST_1|Cluster_268|2022/06/02:0.0043765839):0.0013932831,E5656-GAPD|MEX|ST_1|Cluster_NA|2017/01/01:0.0000065826):0.0019505615,CEC-21-3994|MEX|ST_2|Cluster_268|2021/06/15:0.0056438015):0.0129727267,(CEC-21-4859|MEX|ST_1|Cluster_NA|2021/09/15:0.0155043607,MK817364|CU|ST_NA|Cluster_NA|2017/01/01:0.0160917858):0.0096101032):0.0174938966,E4648-RBV|MEX|ST_1|Cluster_NA|2017/01/01:0.0313511887):0.0051204398,(CEC-21-5366|MEX|ST_2|Cluster_NA|2021/10/27:0.0168196174,E1306-CEKG|MEX|ST_1|Cluster_NA|2013/01/01:0.0138442221):0.0270313336):0.0015743510,MK580298|US|ST_NA|Cluster_NA|2017/01/01:0.0219469016):0.0012705667,(((KEXV01031792|BR|ST_NA|Cluster_NA|2017/01/01:0.0331962499,(MH353062|US|ST_NA|Cluster_NA|2011/01/01:0.0101370886,MH354852|US|ST_NA|Cluster_NA|2013/01/01:0.0065098418):0.0053428965):0.0017345024,MG942477|US|ST_NA|Cluster_NA|2012/01/01:0.0387303789):0.0008104133,E1602-JARS|MEX|ST_1|Cluster_NA|2014/01/01:0.0187622871):0.0008453132):0.0016345281):0.0000067877,((CEC-19-0429|MEX|ST_2|Cluster_NA|2019/10/02:0.0124803042,E4732-VHCT|MEX|ST_1|Cluster_NA|2017/01/01:0.0134279946):0.0220080363,((E2414-JMMG|MEX|ST_3|Cluster_NA|2015/01/01:0.0118199839,(E6797-ERLC|MEX|ST_3|Cluster_NA|2018/01/01:0.0085642024,((E7163-EAAD|MEX|ST_3|Cluster_NA|2018/01/01:0.0068114552,E7197-ILM|MEX|ST_3|Cluster_NA|2018/01/01:0.0067775360):0.0056257854,E7513-MRME|MEX|ST_3|Cluster_NA|2018/01/01:0.0015240743):0.0063905647):0.0173895897):0.0161241256,E5118-RMVC|MEX|ST_3|Cluster_NA|2017/01/01:0.0265415109):0.0035122690):0.0052412133):0.0016524243):0.0000065961,((((((((((((CEC-19-0057|MEX|ST_1|Cluster_NA|2019/07/24:0.0047637328,CEC-21-4722|MEX|ST_1|Cluster_NA|2021/09/01:0.0003552592):0.0005326395,CEC-21-5764|MEX|ST_2|Cluster_NA|2021/12/01:0.0102060844):0.0104157615,CEC-22-6639|MEX|ST_1|Cluster_NA|2022/03/01:0.0053867441):0.0030482579,CEC-21-4167|MEX|ST_1|Cluster_NA|2021/07/01:0.0035133427):0.0015365245,E0596-APM|MEX|ST_1|Cluster_NA|2012/01/01:0.0070943620):0.0051537082,E1942-DOMH|MEX|ST_1|Cluster_NA|2015/01/01:0.0135967827):0.0172281685,E0608-RCR|MEX|ST_1|Cluster_NA|2012/01/01:0.0209681676):0.0118593376,(((KEXV01009096|BR|ST_NA|Cluster_NA|2015/01/01:0.0020666694,KEXV01009134|BR|ST_NA|Cluster_NA|2015/01/01:0.0053465762):0.0026761585,KEXV01009126|BR|ST_NA|Cluster_NA|2015/01/01:0.0013469463):0.0235770205,1862-ALO|MEX|ST_2|Cluster_NA|2011/01/01:0.0175447131):0.0075065319):0.0010471483,(((CEC-21-2447|MEX|ST_1|Cluster_NA|2021/01/20:0.0071589351,CEC-21-2449|MEX|ST_1|Cluster_NA|2021/01/21:0.0002043953):0.0267491524,((MG942332|US|ST_NA|Cluster_NA|2012/01/01:0.0061716289,MG942921|US|ST_NA|Cluster_NA|2014/01/01:0.0078154561):0.0033743038,MG942957|US|ST_NA|Cluster_NA|2014/01/01:0.0116622383):0.0170753439):0.0025011890,E0164-JLC|MEX|ST_3|Cluster_NA|2011/01/01:0.0116954407):0.0058852745):0.0037560152,(((CEC-20-0933|MEX|ST_2|Cluster_NA|2020/07/15:0.0010768441,((CEC-20-1096|MEX|ST_1|Cluster_NA|2020/08/07:0.0000027755,(CEC-21-5424|MEX|ST_1|Cluster_NA|2021/11/01:0.0032438849,CEC-22-8911|MEX|ST_2|Cluster_NA|2022/09/07:0.0036096218):0.0003446979):0.0003572927,CEC-21-4789|MEX|ST_2|Cluster_NA|2021/09/08:0.0007215363):0.0003550759):0.0313507184,CEC-21-4183|MEX|ST_1|Cluster_NA|2021/07/02:0.0264790849):0.0098912627,MH352809|US|ST_NA|Cluster_NA|2011/01/01:0.0358751299):0.0013807697):0.0000064239,(((((CEC-19-0338|MEX|ST_1|Cluster_NA|2019/09/20:0.0185567058,(CEC-22-8965|MEX|ST_1|Cluster_NA|2022/09/13:0.0228818543,CEC-22-8995|MEX|ST_1|Cluster_NA|2022/09/19:0.0150158680):0.0047080515):0.0232574822,(((CEC-21-4498|MEX|ST_1|Cluster_NA|2021/08/09:0.0103791723,CEC-22-7506|MEX|ST_2|Cluster_NA|2022/05/13:0.0093087845):0.0087737929,CEC-22-8693|MEX|ST_1|Cluster_NA|2022/08/22:0.0151335767):0.0159392865,CEC-22-6922|MEX|ST_2|Cluster_NA|2022/03/24:0.0381504990):0.0045855509):0.0049956265,((((CEC-20-1496|MEX|ST_1|Cluster_NA|2020/09/22:0.0540311210,(CEC-20-2134|MEX|ST_2|Cluster_NA|2020/11/30:0.0194727059,KU190799|CA|ST_NA|Cluster_NA|2013/01/01:0.0356554441):0.0057842218):0.0046525968,((CEC-21-3438|MEX|ST_1|Cluster_NA|2021/04/26:0.0236531871,CEC-22-6094|MEX|ST_1|Cluster_NA|2022/01/12:0.0151852547):0.0019526668,CEC-22-6985|MEX|ST_1|Cluster_NA|2022/03/29:0.0298129343):0.0122505476):0.0000075542,E1835-MMP|MEX|ST_1|Cluster_NA|2015/01/01:0.0191056546):0.0027270842,(E3227-JDM|MEX|ST_3|Cluster_NA|2017/01/01:0.0355477808,E3978-ACF|MEX|ST_3|Cluster_NA|2017/01/01:0.0172822680):0.0054233975):0.0000080486):0.0000065826,(E5029-ACH|MEX|ST_1|Cluster_NA|2017/01/01:0.0395221057,E6422-JRBC|MEX|ST_3|Cluster_NA|2018/01/01:0.0104236895):0.0141142660):0.0019737862,((((((CEC-19-0527|MEX|ST_1|Cluster_NA|2019/10/11:0.0030907839,CEC-21-3305|MEX|ST_2|Cluster_NA|2021/04/14:0.0055165125):0.0027686273,CEC-22-7873|MEX|ST_1|Cluster_NA|2022/06/07:0.0067228184):0.0026287577,(CEC-22-8981|MEX|ST_1|Cluster_NA|2022/09/14:0.0128406629,E4719-JEPA|MEX|ST_1|Cluster_NA|2017/01/01:0.0009931464):0.0007476703):0.0040033885,(CEC-21-2990|MEX|ST_1|Cluster_NA|2021/03/18:0.0074185551,CEC-22-6500|MEX|ST_1|Cluster_NA|2022/02/17:0.0069391745):0.0106789139):0.0023234059,(CEC-21-2419|MEX|ST_1|Cluster_NA|2021/01/19:0.0122253599,CEC-22-8610|MEX|ST_2|Cluster_NA|2022/08/15:0.0096636863):0.0126886976):0.0243079449,(CEC-20-1546|MEX|ST_1|Cluster_NA|2020/09/28:0.0220813884,(CEC-21-3752|MEX|ST_1|Cluster_NA|2021/05/24:0.0338663255,E6163-LAGL|MEX|ST_1|Cluster_NA|2018/01/01:0.0277327388):0.0017582225):0.0169062562):0.0012019454):0.0000076132):0.0000069741,(((((((((CEC-19-0314|MEX|ST_1|Cluster_NA|2019/09/18:0.0047219686,(CEC-21-3508|MEX|ST_1|Cluster_NA|2021/04/30:0.0123571708,CEC-22-9092|MEX|ST_1|Cluster_NA|2022/09/26:0.0074965081):0.0023465382):0.0028434120,(((CEC-21-2463|MEX|ST_1|Cluster_NA|2021/01/25:0.0067218366,CEC-22-7627|MEX|ST_1|Cluster_NA|2022/05/23:0.0109885709):0.0017930595,CEC-22-8461|MEX|ST_1|Cluster_NA|2022/08/02:0.0035227004):0.0087224554,CEC-21-4630|MEX|ST_2|Cluster_NA|2021/08/20:0.0117861138):0.0026809516):0.0098285840,(((((((CEC-20-2260|MEX|ST_1|Cluster_NA|2020/12/11:0.0046716856,CEC-22-6736|MEX|ST_1|Cluster_NA|2022/03/08:0.0168775017):0.0043044211,CEC-22-8676|MEX|ST_1|Cluster_NA|2022/08/18:0.0049937916):0.0015211878,((CEC-21-3278|MEX|ST_2|Cluster_NA|2021/04/13:0.0037945696,CEC-21-4853|MEX|ST_1|Cluster_NA|2021/09/14:0.0060944983):0.0007759905,CEC-22-5944|MEX|ST_1|Cluster_NA|2022/01/03:0.0077731403):0.0021084295):0.0003804100,CEC-21-4817|MEX|ST_1|Cluster_NA|2021/09/13:0.0102734916):0.0059312849,(CEC-21-3511|MEX|ST_1|Cluster_NA|2021/05/03:0.0065700687,CEC-22-6395|MEX|ST_1|Cluster_NA|2022/02/08:0.0052360872):0.0179812656):0.0030710247,CEC-21-3521|MEX|ST_2|Cluster_NA|2021/05/03:0.0095641456):0.0036477672,CEC-21-5706|MEX|ST_1|Cluster_NA|2021/11/26:0.0222068052):0.0008968482):0.0024166780,((CEC-21-5360|MEX|ST_1|Cluster_NA|2021/10/25:0.0202158120,MG943154|US|ST_NA|Cluster_NA|2014/01/01:0.0097631208):0.0003013563,E1949-MAMU|MEX|ST_1|Cluster_NA|2015/01/01:0.0181408554):0.0016837459):0.0006048576,E1458-MTTA|MEX|ST_1|Cluster_NA|2014/01/01:0.0196957141):0.0077569233,(((CEC-19-0532|MEX|ST_1|Cluster_NA|2019/10/11:0.0282462629,(((CEC-22-9760|MEX|ST_1|Cluster_NA|2022/12/05:0.0115670021,((E3546-JAXV|MEX|ST_3|Cluster_NA|2017/01/01:0.0126254616,E5727-CVDL|MEX|ST_3|Cluster_NA|2017/01/01:0.0108225805):0.0018050870,E7265-JECC|MEX|ST_3|Cluster_NA|2018/01/01:0.0033516945):0.0011910363):0.0033719478,E4335-JJFG|MEX|ST_3|Cluster_NA|2017/01/01:0.0164756987):0.0144384952,E5885-RACA|MEX|ST_3|Cluster_NA|2018/01/01:0.0166206742):0.0153769202):0.0008221622,CEC-22-6108|MEX|ST_1|Cluster_NA|2022/01/13:0.0355493748):0.0009937394,(((CEC-20-1891|MEX|ST_1|Cluster_NA|2020/10/30:0.0036798277,E5024-ATP|MEX|ST_1|Cluster_NA|2017/01/01:0.0028739355):0.0028685800,CEC-22-8790|MEX|ST_1|Cluster_NA|2022/08/29:0.0119158460):0.0076910525,E2809-JMAH|MEX|ST_3|Cluster_NA|2016/01/01:0.0134781901):0.0170678844):0.0023610897):0.0000027755,(((KEXV01032298|BR|ST_NA|Cluster_NA|2016/01/01:0.0399910042,MH831712|US|ST_NA|Cluster_NA|2012/01/01:0.0211653909):0.0052567121,((((E0260-HMM|MEX|ST_3|Cluster_NA|2012/01/01:0.0075481092,E0261-EGM|MEX|ST_3|Cluster_NA|2012/01/01:0.0000027755):0.0037043594,E0262-RM|MEX|ST_3|Cluster_NA|2012/01/01:0.0029725708):0.0138772302,(E0446-CLG|MEX|ST_3|Cluster_NA|2011/01/01:0.0135641776,(((E0474-MCL|MEX|ST_3|Cluster_NA|2012/01/01:0.0054167700,E0511-JRRS|MEX|ST_3|Cluster_NA|2012/01/01:0.0192493388):0.0058290727,E0935-CMA|MEX|ST_3|Cluster_NA|2013/01/01:0.0161137620):0.0021806573,(E2649-VDJT|MEX|ST_3|Cluster_NA|2015/01/01:0.0202013265,(E2690-AVL|MEX|ST_3|Cluster_NA|2015/01/01:0.0108422517,E6255-JCD|MEX|ST_3|Cluster_NA|2018/01/01:0.0151970787):0.0023516487):0.0024685995):0.0083942458):0.0153480573):0.0088588767,E7018-MEFDLT|MEX|ST_3|Cluster_NA|2018/01/01:0.0241746398):0.0018592848):0.0042365295,(KEXV01043243|BR|ST_NA|Cluster_NA|2016/01/01:0.0333282368,((E3331-RCM|MEX|ST_3|Cluster_NA|2017/01/01:0.0049003115,E3785-LLR|MEX|ST_3|Cluster_NA|2017/01/01:0.0039972306):0.0017950058,E7270-HBP|MEX|ST_3|Cluster_NA|2018/01/01:0.0040533424):0.0187542510):0.0087256721):0.0046334166):0.0000027755,(((((CEC-20-1855|MEX|ST_1|Cluster_NA|2020/10/27:0.0065088566,(CEC-21-2994|MEX|ST_2|Cluster_NA|2021/03/18:0.0026496506,CEC-21-5818|MEX|ST_2|Cluster_NA|2021/12/06:0.0017539000):0.0136718957):0.0156276407,(E2818-JMLR|MEX|ST_1|Cluster_NA|2016/01/01:0.0008638307,E2864-LOL|MEX|ST_1|Cluster_NA|2016/01/01:0.0078605545):0.0186364653):0.0068371974,(CEC-21-4567|MEX|ST_2|Cluster_NA|2021/08/13:0.0065898608,(CEC-22-6672|MEX|ST_1|Cluster_NA|2022/03/03:0.0026462523,CEC-22-7139|MEX|ST_2|Cluster_NA|2022/04/11:0.0003674090):0.0060084407):0.0144430985):0.0027362715,(CEC-21-3920|MEX|ST_1|Cluster_NA|2021/06/09:0.0233008728,(E6768-JDCQ|MEX|ST_3|Cluster_NA|2018/01/01:0.0058093221,E6777-JMV|MEX|ST_3|Cluster_NA|2018/01/01:0.0024944605):0.0107670219):0.0026902302):0.0001719928,(CEC-20-1998|MEX|ST_1|Cluster_NA|2020/11/11:0.0246138017,(CEC-21-2642|MEX|ST_1|Cluster_NA|2021/02/11:0.0081612896,((CEC-21-3073|MEX|ST_1|Cluster_NA|2021/03/25:0.0000065826,CEC-21-3074|MEX|ST_1|Cluster_NA|2021/03/25:0.0037138890):0.0092414959,CEC-21-5854|MEX|ST_1|Cluster_NA|2021/12/07:0.0081883435):0.0038252006):0.0071745157):0.0011182617):0.0116696045):0.0009641107,((((CEC-20-1004|MEX|ST_1|Cluster_NA|2020/07/24:0.0407113698,CEC-22-6312|MEX|ST_2|Cluster_NA|2022/01/31:0.0366919931):0.0028519308,E0883-JCFD|MEX|ST_1|Cluster_NA|2013/01/01:0.0221620971):0.0026872913,(E0801-ZCM|MEX|ST_3|Cluster_NA|2013/01/01:0.0084833784,E0951-JJH|MEX|ST_3|Cluster_NA|2013/01/01:0.0150531944):0.0086693067):0.0063577932,((CEC-20-1449|MEX|ST_1|Cluster_NA|2020/09/17:0.0036212186,CEC-21-3575|MEX|ST_1|Cluster_NA|2021/05/07:0.0014119720):0.0266750186,E0535-VMM|MEX|ST_3|Cluster_NA|2012/01/01:0.0190401894):0.0062727158):0.0000057593):0.0017298124):0.0014645966):0.0000060917,((MG942517|US|ST_NA|Cluster_NA|2012/01/01:0.0064679502,(((E0867-MASB|MEX|ST_3|Cluster_NA|2013/01/01:0.0015682569,(E3311-OCG|MEX|ST_3|Cluster_NA|2017/01/01:0.0009650488,(E3312-GCL|MEX|ST_3|Cluster_NA|2017/01/01:0.0000027755,(E5508-MATP|MEX|ST_3|Cluster_NA|2017/01/01:0.0048848092,E6689-NTF|MEX|ST_3|Cluster_NA|2018/01/01:0.0038759298):0.0014572590):0.0014459236):0.0021330518):0.0000059704,E2959-GJS|MEX|ST_3|Cluster_NA|2016/01/01:0.0058447165):0.0030151833,(E0964-SBP|MEX|ST_3|Cluster_NA|2013/01/01:0.0053461812,E0999-CMNL|MEX|ST_3|Cluster_NA|2013/01/01:0.0067597196):0.0043341032):0.0004948866):0.0212079788,(((MK817365|CU|ST_NA|Cluster_NA|2017/01/01:0.0199028609,(E4049-AOG|MEX|ST_3|Cluster_NA|2017/01/01:0.0059922243,E5712-WJSJ|MEX|ST_3|Cluster_NA|2017/01/01:0.0036373047):0.0175897090):0.0062541412,(E0742-LSA|MEX|ST_3|Cluster_NA|2012/01/01:0.0382200084,E1190-JCCS|MEX|ST_3|Cluster_NA|2013/01/01:0.0111592153):0.0125438117):0.0000065961,(((((E1640-CEDS|MEX|ST_3|Cluster_NA|2014/01/01:0.0087766219,E2871-CJGD|MEX|ST_3|Cluster_NA|2016/01/01:0.0108761641):0.0041319377,(E2875-EACF|MEX|ST_3|Cluster_NA|2016/01/01:0.0093405525,E2883-VARG|MEX|ST_3|Cluster_NA|2016/01/01:0.0045812235):0.0044033148):0.0000065826,E6138-JECC|MEX|ST_3|Cluster_NA|2018/01/01:0.0096906995):0.0020245154,E4535-JANP|MEX|ST_3|Cluster_NA|2017/01/01:0.0155404984):0.0027910648,(E4583-CSF|MEX|ST_3|Cluster_NA|2017/01/01:0.0029618603,E4586-JAAG|MEX|ST_3|Cluster_NA|2017/01/01:0.0047904133):0.0140932727):0.0086674604):0.0082420635):0.0069784436):0.0000065898):0.0000069007,((((((((((((((((CEC-19-0030|MEX|ST_1|Cluster_NA|2019/07/24:0.0003669448,CEC-22-7827|MEX|ST_2|Cluster_NA|2022/06/03:0.0051153296):0.0003974034,CEC-21-4180|MEX|ST_2|Cluster_NA|2021/07/02:0.0046632612):0.0003423381,((CEC-20-1486|MEX|ST_1|Cluster_NA|2020/09/21:0.0010757232,CEC-21-3136|MEX|ST_2|Cluster_NA|2021/03/30:0.0010722127):0.0000070410,CEC-22-9705|MEX|ST_1|Cluster_NA|2022/11/28:0.0053947834):0.0039478322):0.0027795686,CEC-20-1768|MEX|ST_1|Cluster_NA|2020/10/20:0.0104203317):0.0079016522,((CEC-21-2988|MEX|ST_1|Cluster_NA|2021/03/17:0.0075153922,CEC-21-2989|MEX|ST_1|Cluster_NA|2021/03/17:0.0020722729):0.0009409688,CEC-21-3177|MEX|ST_1|Cluster_NA|2021/04/06:0.0000027755):0.0055465238):0.0291023062,MK580177|US|ST_NA|Cluster_NA|2016/01/01:0.0432545306):0.0038038687,(E1674-JJRD|MEX|ST_3|Cluster_NA|2014/01/01:0.0272170252,((E4194-LMMS|MEX|ST_3|Cluster_NA|2017/01/01:0.0000027755,((E4195-JCR|MEX|ST_3|Cluster_NA|2017/01/01:0.0009640548,E6120-GTCR|MEX|ST_3|Cluster_NA|2018/01/01:0.0038326803):0.0000066035,E7427-JAPR|MEX|ST_3|Cluster_NA|2018/01/01:0.0028945586):0.0018759755):0.0020744126,E4745-JLZC|MEX|ST_3|Cluster_NA|2017/01/01:0.0000062688):0.0101763180):0.0143140553):0.0013900946,(KEXV01032884|BR|ST_NA|Cluster_NA|2016/01/01:0.0284409852,(E3241-FJSG|MEX|ST_3|Cluster_NA|2017/01/01:0.0149150837,E7399-JCCC|MEX|ST_3|Cluster_NA|2018/01/01:0.0051183488):0.0142906073):0.0027182574):0.0016145644,((CEC-21-5236|MEX|ST_2|Cluster_NA|2021/10/15:0.0274621216,CEC-22-8259|MEX|ST_1|Cluster_NA|2022/07/08:0.0202864925):0.0149977237,E3218-AJRH|MEX|ST_1|Cluster_NA|2017/01/01:0.0261736313):0.0054860654):0.0021242335,(((((((CEC-19-0170|MEX|ST_2|Cluster_NA|2019/09/03:0.0000027755,CEC-19-0240|MEX|ST_2|Cluster_NA|2019/09/11:0.0018438823):0.0030169036,E7116-JEVR|MEX|ST_3|Cluster_NA|2018/01/01:0.0009530564):0.0000075047,CEC-20-2236|MEX|ST_1|Cluster_NA|2020/12/08:0.0052797538):0.0037543197,E7050-HMT|MEX|ST_3|Cluster_NA|2018/01/01:0.0134315025):0.0225327055,((((CEC-19-0571|MEX|ST_1|Cluster_NA|2019/10/16:0.0000027755,CEC-22-9013|MEX|ST_1|Cluster_NA|2022/09/20:0.0116371396):0.0021941125,CEC-19-0671|MEX|ST_1|Cluster_NA|2019/10/25:0.0053970326):0.0082628696,CEC-20-1987|MEX|ST_1|Cluster_NA|2020/11/11:0.0117685388):0.0092868151,CEC-22-7741|MEX|ST_1|Cluster_NA|2022/05/30:0.0327636867):0.0069786400):0.0025681924,((CEC-21-4968|MEX|ST_1|Cluster_NA|2021/09/24:0.0202377541,E2038-EFSM|MEX|ST_3|Cluster_NA|2015/01/01:0.0101851619):0.0019288174,CEC-22-9202|MEX|ST_2|Cluster_NA|2022/10/04:0.0195431478):0.0070493953):0.0098450373,(CEC-19-0646|MEX|ST_2|Cluster_NA|2019/10/23:0.0326517688,E0670-JOM|MEX|ST_3|Cluster_NA|2012/01/01:0.0241101464):0.0054547697):0.0004044883):0.0015833160,((CEC-20-1261|MEX|ST_1|Cluster_NA|2020/08/25:0.0297768209,((((E0316-ITG|MEX|ST_3|Cluster_NA|2012/01/01:0.0101405324,((E0576-JLV|MEX|ST_3|Cluster_NA|2012/01/01:0.0079240955,E5014-MAMV|MEX|ST_1|Cluster_NA|2017/01/01:0.0058707399):0.0024311987,E3390-JAGR|MEX|ST_3|Cluster_NA|2017/01/01:0.0112888889):0.0000079778):0.0018676665,E1034-JMT|MEX|ST_3|Cluster_NA|2013/01/01:0.0085642586):0.0028243880,E3571-YMC|MEX|ST_3|Cluster_NA|2017/01/01:0.0131846920):0.0078213187,E3308-JJSG|MEX|ST_3|Cluster_NA|2017/01/01:0.0154772565):0.0044721334):0.0043299293,(CEC-21-3815|MEX|ST_1|Cluster_NA|2021/05/31:0.0274488450,E0405-FJCG|MEX|ST_3|Cluster_NA|2012/01/01:0.0096304256):0.0170327663):0.0046485481):0.0015036914,(((((((((((CEC-19-0048|MEX|ST_1|Cluster_NA|2019/07/24:0.0247835775,((CEC-21-2689|MEX|ST_2|Cluster_NA|2021/02/17:0.0039800219,CEC-21-5942|MEX|ST_1|Cluster_NA|2021/12/14:0.0003397543):0.0198677187,CEC-21-5767|MEX|ST_2|Cluster_NA|2021/12/02:0.0063211583):0.0143297072):0.0003673017,E5052-JERV|MEX|ST_1|Cluster_NA|2017/01/01:0.0067910958):0.0005708147,CEC-22-7735|MEX|ST_1|Cluster_NA|2022/05/30:0.0137793820):0.0030361727,(((CEC-19-0474|MEX|ST_1|Cluster_NA|2019/10/07:0.0091757503,CEC-20-1613|MEX|ST_1|Cluster_NA|2020/10/05:0.0173115297):0.0040789495,((CEC-21-4959|MEX|ST_1|Cluster_NA|2021/09/24:0.0006031202,CEC-21-5204|MEX|ST_1|Cluster_NA|2021/10/14:0.0031859194):0.0202613017,CEC-22-8452|MEX|ST_1|Cluster_NA|2022/08/02:0.0190114044):0.0020847907):0.0012470967,(((((((CEC-20-1526|MEX|ST_1|Cluster_NA|2020/09/24:0.0033495103,(CEC-21-2979|MEX|ST_1|Cluster_NA|2021/03/17:0.0000027755,CEC-21-4495|MEX|ST_1|Cluster_NA|2021/08/09:0.0032320186):0.0013873574):0.0004031295,(CEC-22-6957|MEX|ST_1|Cluster_NA|2022/03/28:0.0034991175,CEC-22-7037|MEX|ST_1|Cluster_NA|2022/04/01:0.0075925113):0.0016864533):0.0006520888,CEC-22-8787|MEX|ST_1|Cluster_NA|2022/08/29:0.0087174774):0.0005082268,CEC-22-8710|MEX|ST_1|Cluster_NA|2022/08/23:0.0055575448):0.0092683476,E4061-MCR|MEX|ST_3|Cluster_NA|2017/01/01:0.0194685990):0.0017036502,((((CEC-21-3401|MEX|ST_2|Cluster_NA|2021/04/22:0.0000027755,E4619-RLC|MEX|ST_3|Cluster_NA|2017/01/01:0.0000027755):0.0070866945,E2244-RFMM|MEX|ST_1|Cluster_NA|2015/01/01:0.0113895702):0.0047756889,CEC-22-6612|MEX|ST_1|Cluster_NA|2022/02/25:0.0281696679):0.0051999017,(CEC-21-4504|MEX|ST_1|Cluster_NA|2021/08/09:0.0190508898,E5750-IDMC|MEX|ST_3|Cluster_NA|2017/01/01:0.0031312277):0.0036701312):0.0000069685):0.0023377646,CEC-22-8627|MEX|ST_2|Cluster_NA|2022/08/16:0.0480277164):0.0044284192):0.0008410685):0.0016188272,CEC-19-1024|MEX|ST_1|Cluster_NA|2019/12/10:0.0140024098):0.0072381621,(((((CEC-21-2637|MEX|ST_1|Cluster_NA|2021/02/11:0.0057950330,CEC-22-7484|MEX|ST_1|Cluster_NA|2022/05/12:0.0107149965):0.0103932307,E0463-JMT|MEX|ST_3|Cluster_NA|2012/01/01:0.0022454547):0.0027999623,(CEC-21-3771|MEX|ST_1|Cluster_NA|2021/05/25:0.0068249684,CEC-22-7064|MEX|ST_1|Cluster_NA|2022/04/05:0.0038333381):0.0128405293):0.0028322467,(CEC-21-3356|MEX|ST_1|Cluster_NA|2021/04/20:0.0025384936,CEC-22-8037|MEX|ST_1|Cluster_NA|2022/06/21:0.0104417254):0.0067356886):0.0148601448,CEC-21-4897|MEX|ST_1|Cluster_NA|2021/09/20:0.0224125287):0.0012468339):0.0085798365,MF456192|US|ST_NA|Cluster_NA|2011/01/01:0.0256266823):0.0027108283,(((KEXV01039603|BR|ST_NA|Cluster_NA|2017/01/01:0.0245721759,KEXV01043566|BR|ST_NA|Cluster_NA|2016/01/01:0.0325378931):0.0030799228,(KEXV01042692|BR|ST_NA|Cluster_NA|2017/01/01:0.0270936231,(E0410-EGB|MEX|ST_3|Cluster_NA|2012/01/01:0.0014696077,E0419-JZL|MEX|ST_1|Cluster_NA|2012/01/01:0.0000027755):0.0162008954):0.0032257401):0.0044117357,(((E1198-MSG|MEX|ST_3|Cluster_NA|2013/01/01:0.0062057564,(E2918-DCS|MEX|ST_3|Cluster_NA|2016/01/01:0.0117213167,E6568-EGM|MEX|ST_3|Cluster_NA|2018/01/01:0.0096322389):0.0027798240):0.0067490057,E5457-JACG|MEX|ST_3|Cluster_NA|2017/01/01:0.0200413427):0.0091466361,(((E3884-JAR|MEX|ST_3|Cluster_NA|2017/01/01:0.0009832145,E3885-JIHC|MEX|ST_3|Cluster_NA|2017/01/01:0.0019922513):0.0163883848,E3929-JFCH|MEX|ST_3|Cluster_NA|2017/01/01:0.0171729566):0.0010006796,(E6679-ALJ|MEX|ST_3|Cluster_NA|2018/01/01:0.0042953966,E6932-PAIP|MEX|ST_3|Cluster_NA|2018/01/01:0.0050355280):0.0191823035):0.0031890326):0.0143066892):0.0034856086):0.0016050605,(((((CEC-19-0887|MEX|ST_1|Cluster_NA|2019/11/22:0.0029489509,CEC-21-3756|MEX|ST_1|Cluster_NA|2021/05/24:0.0000065826):0.0223828337,E0037-HLH|MEX|ST_1|Cluster_NA|2011/01/01:0.0233756402):0.0046007075,((((((((((CEC-20-1436|MEX|ST_2|Cluster_NA|2020/09/14:0.0011043639,((CEC-21-4812|MEX|ST_1|Cluster_NA|2021/09/13:0.0027778817,CEC-22-9197|MEX|ST_1|Cluster_NA|2022/10/04:0.0003460113):0.0053970994,E3478-DGMP|MEX|ST_3|Cluster_NA|2017/01/01:0.0009912649):0.0000066399):0.0000069759,E5184-JLTC|MEX|ST_1|Cluster_NA|2017/01/01:0.0048506800):0.0085231875,(CEC-22-7154|MEX|ST_2|Cluster_NA|2022/04/12:0.0018806257,CEC-22-9686|MEX|ST_1|Cluster_NA|2022/11/28:0.0031864420):0.0162505434):0.0057929514,(CEC-22-9507|MEX|ST_2|Cluster_NA|2022/11/08:0.0160381198,E5672-DLM|MEX|ST_1|Cluster_NA|2017/01/01:0.0143472880):0.0047579240):0.0022536022,((CEC-22-8054|MEX|ST_1|Cluster_NA|2022/06/23:0.0000027755,CEC-22-8355|MEX|ST_1|Cluster_NA|2022/07/18:0.0000027755):0.0033103136,(CEC-22-8418|MEX|ST_1|Cluster_NA|2022/07/21:0.0000027755,CEC-22-8724|MEX|ST_1|Cluster_NA|2022/08/22:0.0000027755):0.0000027755):0.0178407587):0.0025572475,CEC-20-2147|MEX|ST_1|Cluster_NA|2020/12/01:0.0160652869):0.0011813761,CEC-21-5113|MEX|ST_1|Cluster_NA|2021/10/06:0.0259845377):0.0056033207,E3583-FPG|MEX|ST_3|Cluster_NA|2017/01/01:0.0035312797):0.0034292705,CEC-21-4096|MEX|ST_2|Cluster_NA|2021/06/23:0.0104807163):0.0250725672,(E3076-SAMO|MEX|ST_3|Cluster_NA|2016/01/01:0.0085313882,E4620-JRG|MEX|ST_3|Cluster_NA|2017/01/01:0.0141795116):0.0289664917):0.0000065203):0.0000065963,((E3909-EBS|MEX|ST_3|Cluster_NA|2017/01/01:0.0107627288,E7263-JMGM|MEX|ST_3|Cluster_NA|2018/01/01:0.0120834242):0.0073326040,E6378-IDG|MEX|ST_3|Cluster_NA|2018/01/01:0.0120719051):0.0164505369):0.0011080016,(E0299-ERJ|MEX|ST_3|Cluster_NA|2012/01/01:0.0055238288,E5934-ECC|MEX|ST_3|Cluster_NA|2018/01/01:0.0206591117):0.0114181382):0.0018258344):0.0003748779,((((((((CEC-20-1138|MEX|ST_1|Cluster_NA|2020/08/13:0.0004972096,CEC-22-7584|MEX|ST_1|Cluster_NA|2022/05/19:0.0013279826):0.0017363640,CEC-21-2885|MEX|ST_1|Cluster_NA|2021/03/08:0.0060415787):0.0201845315,E4483-IMJ|MEX|ST_3|Cluster_NA|2017/01/01:0.0162555226):0.0096685323,E5752-GGP|MEX|ST_3|Cluster_NA|2017/01/01:0.0283331618):0.0055088523,((CEC-21-3731|MEX|ST_1|Cluster_NA|2021/05/20:0.0021119321,E1848-FVA|MEX|ST_1|Cluster_NA|2015/01/01:0.0018780581):0.0326396853,E4383-DERS|MEX|ST_3|Cluster_NA|2017/01/01:0.0385104858):0.0044976606):0.0029390626,(((CEC-20-1474|MEX|ST_1|Cluster_NA|2020/09/18:0.0137942809,CEC-22-8268|MEX|ST_1|Cluster_NA|2022/07/11:0.0008759249):0.0052887593,CEC-21-4810|MEX|ST_2|Cluster_NA|2021/09/13:0.0218970157):0.0070311207,CEC-21-4960|MEX|ST_1|Cluster_NA|2021/09/24:0.0281765268):0.0123681020):0.0010700048,(((CEC-20-1651|MEX|ST_2|Cluster_NA|2020/10/08:0.0044805842,(CEC-22-8990|MEX|ST_1|Cluster_NA|2022/09/19:0.0097764161,E3266-AVR|MEX|ST_3|Cluster_NA|2017/01/01:0.0042131822):0.0055279897):0.0011296130,(CEC-21-2686|MEX|ST_1|Cluster_NA|2021/02/17:0.0039522000,CEC-22-8464|MEX|ST_1|Cluster_NA|2022/08/03:0.0000762034):0.0067273946):0.0106617309,(CEC-21-5191|MEX|ST_1|Cluster_NA|2021/10/12:0.0082911763,CEC-22-9171|MEX|ST_1|Cluster_NA|2022/10/03:0.0111979979):0.0067497252):0.0151570802):0.0017486687,E2360-NRV|MEX|ST_3|Cluster_NA|2015/01/01:0.0266598940):0.0011424359):0.0012194558,((((((((CEC-19-0139|MEX|ST_1|Cluster_NA|2019/08/28:0.0000027755,CEC-19-0753|MEX|ST_1|Cluster_NA|2019/11/08:0.0034113121):0.0031803025,E6967-JCHH|MEX|ST_3|Cluster_NA|2018/01/01:0.0033253818):0.0041663735,((((CEC-20-1179|MEX|ST_1|Cluster_NA|2020/08/17:0.0007608148,CEC-21-2964|MEX|ST_1|Cluster_NA|2021/03/12:0.0036739269):0.0039682273,CEC-21-5023|MEX|ST_1|Cluster_NA|2021/09/29:0.0095644130):0.0031966602,CEC-22-7520|MEX|ST_1|Cluster_NA|2022/05/16:0.0152707453):0.0029470246,CEC-21-3109|MEX|ST_2|Cluster_NA|2021/03/29:0.0084595089):0.0006783925):0.0005415617,(((((((CEC-19-0600|MEX|ST_2|Cluster_7|2019/10/18:0.0027433797,(CEC-22-7752|MEX|ST_2|Cluster_7|2022/05/31:0.0020165396,CEC-22-7753|MEX|ST_2|Cluster_7|2022/05/31:0.0011987406):0.0004349070):0.0038168326,CEC-21-3393|MEX|ST_1|Cluster_7|2021/04/22:0.0052218114):0.0011137778,(((CEC-21-3407|MEX|ST_2|Cluster_7|2021/04/22:0.0082659708,CEC-21-3792|MEX|ST_2|Cluster_7|2021/05/26:0.0053284753):0.0010633544,CEC-21-5626|MEX|ST_2|Cluster_7|2021/11/22:0.0060091152):0.0000715393,CEC-21-3712|MEX|ST_1|Cluster_7|2021/05/20:0.0059851697):0.0002384905):0.0000065826,((CEC-20-1699|MEX|ST_1|Cluster_7|2020/10/13:0.0033762934,CEC-22-9710|MEX|ST_2|Cluster_NA|2022/11/30:0.0124104018):0.0014879436,CEC-22-8491|MEX|ST_2|Cluster_7|2022/08/04:0.0046543679):0.0003919374):0.0013277806,(CEC-20-0940|MEX|ST_2|Cluster_7|2020/07/16:0.0029102585,(CEC-20-1772|MEX|ST_1|Cluster_7|2020/10/20:0.0000027755,CEC-22-9799|MEX|ST_2|Cluster_7|2022/12/07:0.0014005200):0.0061922320):0.0008210685):0.0000065898,((CEC-19-0738|MEX|ST_2|Cluster_7|2019/11/06:0.0062842830,CEC-19-0996|MEX|ST_2|Cluster_7|2019/12/09:0.0018725613):0.0007327702,CEC-22-6146|MEX|ST_2|Cluster_7|2022/01/17:0.0096698733):0.0006348982):0.0016694227,CEC-22-8099|MEX|ST_2|Cluster_NA|2022/06/28:0.0034429442):0.0153011979):0.0057410153,((((CEC-19-0755|MEX|ST_1|Cluster_NA|2019/11/08:0.0000027755,CEC-19-0756|MEX|ST_1|Cluster_NA|2019/11/08:0.0000027755):0.0000905450,(CEC-21-5147|MEX|ST_2|Cluster_NA|2021/10/08:0.0021520169,CEC-21-5240|MEX|ST_2|Cluster_NA|2021/10/15:0.0113407927):0.0046591367):0.0038032933,CEC-22-7887|MEX|ST_2|Cluster_NA|2022/06/09:0.0092303905):0.0020589510,(E5415-EOQ|MEX|ST_1|Cluster_NA|2017/01/01:0.0025285145,E5416-AOJ|MEX|ST_1|Cluster_NA|2017/01/01:0.0014084813):0.0018441216):0.0075193043):0.0165613923,E0421-JASM|MEX|ST_2|Cluster_NA|2012/01/01:0.0212758617):0.0035167618,((CEC-20-1064|MEX|ST_1|Cluster_NA|2020/08/04:0.0131423203,CEC-22-8635|MEX|ST_1|Cluster_NA|2022/08/16:0.0142808436):0.0125892846,(CEC-22-7616|MEX|ST_1|Cluster_NA|2022/05/20:0.0328368565,E0035-AMLG|MEX|ST_2|Cluster_NA|2011/01/01:0.0081885152):0.0036624739):0.0037948537):0.0033511048,(((((((CEC-20-1692|MEX|ST_1|Cluster_NA|2020/10/13:0.0134656579,(((CEC-21-3814|MEX|ST_1|Cluster_NA|2021/05/31:0.0060978516,CEC-21-4173|MEX|ST_1|Cluster_NA|2021/07/01:0.0031614476):0.0123353866,E4103-GAZ|MEX|ST_3|Cluster_NA|2017/01/01:0.0041575325):0.0016009466,(CEC-21-4224|MEX|ST_1|Cluster_NA|2021/07/07:0.0079881296,CEC-22-9399|MEX|ST_1|Cluster_NA|2022/10/24:0.0043641962):0.0077676366):0.0040999190):0.0020952566,(CEC-22-7141|MEX|ST_2|Cluster_NA|2022/04/11:0.0169404460,E7392-JDJBJ|MEX|ST_3|Cluster_NA|2018/01/01:0.0150922867):0.0025532376):0.0003936990,E2087-RAA|MEX|ST_2|Cluster_NA|2015/01/01:0.0007293550):0.0021358847,CEC-21-4840|MEX|ST_1|Cluster_NA|2021/09/13:0.0145265492):0.0134607510,(((CEC-20-2213|MEX|ST_1|Cluster_NA|2020/12/07:0.0031748230,CEC-21-4084|MEX|ST_1|Cluster_NA|2021/06/23:0.0000060125):0.0081418621,CEC-22-6747|MEX|ST_1|Cluster_NA|2022/03/10:0.0177791700):0.0177675998,(CEC-21-3439|MEX|ST_1|Cluster_NA|2021/04/26:0.0085812670,CEC-22-9730|MEX|ST_1|Cluster_NA|2022/12/01:0.0235565135):0.0083006507):0.0049312600):0.0010791109,((((CEC-21-2598|MEX|ST_1|Cluster_NA|2021/02/08:0.0124353999,E4418-NAVR|MEX|ST_2|Cluster_NA|2017/01/01:0.0139082431):0.0053749822,(CEC-22-9625|MEX|ST_1|Cluster_NA|2022/11/17:0.0202080926,E4419-MLG|MEX|ST_2|Cluster_NA|2017/01/01:0.0096808669):0.0048083416):0.0003011408,(CEC-21-3684|MEX|ST_1|Cluster_NA|2021/05/18:0.0082359776,(CEC-21-4040|MEX|ST_2|Cluster_NA|2021/06/18:0.0009179584,CEC-22-8605|MEX|ST_2|Cluster_NA|2022/08/15:0.0072759944):0.0123092363):0.0035471792):0.0049381458,CEC-22-7084|MEX|ST_1|Cluster_NA|2022/04/06:0.0213573951):0.0051391721):0.0060770452,(((((CEC-21-3500|MEX|ST_1|Cluster_NA|2021/04/29:0.0090887020,CEC-22-9252|MEX|ST_1|Cluster_NA|2022/10/10:0.0101521151):0.0037865226,((CEC-21-3587|MEX|ST_1|Cluster_NA|2021/05/10:0.0091207742,CEC-22-6411|MEX|ST_1|Cluster_NA|2022/02/09:0.0165641569):0.0078555879,(CEC-21-5446|MEX|ST_1|Cluster_NA|2021/11/04:0.0041366677,(CEC-22-9487|MEX|ST_1|Cluster_NA|2022/11/04:0.0089261167,E5522-DRH|MEX|ST_1|Cluster_NA|2017/01/01:0.0023069969):0.0018877149):0.0066205239):0.0006334807):0.0183133328,(E3877-MIG|MEX|ST_3|Cluster_NA|2017/01/01:0.0266778143,E7375-VVC|MEX|ST_3|Cluster_NA|2018/01/01:0.0287024136):0.0034608155):0.0000077786,(CEC-21-3999|MEX|ST_1|Cluster_NA|2021/06/16:0.0207082374,(((E0233-ELM|MEX|ST_3|Cluster_NA|2012/01/01:0.0008206048,E0301-MHL|MEX|ST_3|Cluster_NA|2012/01/01:0.0050318082):0.0094069621,E4222-CVC|MEX|ST_3|Cluster_NA|2017/01/01:0.0231385547):0.0010755860,E0240-HAS|MEX|ST_3|Cluster_NA|2012/01/01:0.0035484154):0.0070586689):0.0079965945):0.0070246837,CEC-22-6849|MEX|ST_2|Cluster_NA|2022/03/17:0.0186010718):0.0002798451):0.0053062579):0.0070756653):0.0007852454):0.0000059995,(((((((CEC-19-0054|MEX|ST_1|Cluster_NA|2019/07/24:0.0018217715,CEC-19-0079|MEX|ST_1|Cluster_NA|2019/08/21:0.0027532924):0.0254475713,(E1676-DZV|MEX|ST_1|Cluster_NA|2014/01/01:0.0044601842,E1914-SCP|MEX|ST_2|Cluster_NA|2015/01/01:0.0144140361):0.0024549962):0.0038872444,((((CEC-21-2653|MEX|ST_1|Cluster_NA|2021/02/12:0.0313640320,CEC-22-9042|MEX|ST_2|Cluster_NA|2022/09/22:0.0305526315):0.0029878945,((((CEC-21-2833|MEX|ST_1|Cluster_NA|2021/03/03:0.0088500351,E5245-JARJ|MEX|ST_1|Cluster_NA|2017/01/01:0.0060168865):0.0194248708,(E3555-CASH|MEX|ST_3|Cluster_NA|2017/01/01:0.0090007176,E6680-OLL|MEX|ST_3|Cluster_NA|2018/01/01:0.0072470736):0.0233295190):0.0104165712,((CEC-21-2850|MEX|ST_1|Cluster_NA|2021/03/04:0.0206265939,CEC-21-4970|MEX|ST_1|Cluster_NA|2021/09/24:0.0171674305):0.0010456509,CEC-22-8062|MEX|ST_1|Cluster_NA|2022/06/23:0.0300610887):0.0052659782):0.0000065961,E4339-JAOR|MEX|ST_3|Cluster_NA|2017/01/01:0.0256344159):0.0012705714):0.0007965140,CEC-21-3686|MEX|ST_1|Cluster_NA|2021/05/18:0.0225520784):0.0011616821,(((CEC-21-3520|MEX|ST_1|Cluster_NA|2021/05/03:0.0031542484,((CEC-22-6718|MEX|ST_2|Cluster_NA|2022/03/07:0.0000027755,CEC-22-6862|MEX|ST_2|Cluster_NA|2022/03/18:0.0000027755):0.0044344987,CEC-22-7065|MEX|ST_2|Cluster_NA|2022/04/05:0.0046866841):0.0017530456):0.0032600985,CEC-22-6601|MEX|ST_2|Cluster_NA|2022/02/25:0.0126611840):0.0148038106,CEC-21-5042|MEX|ST_1|Cluster_NA|2021/09/30:0.0148732818):0.0114524596):0.0005449346):0.0016117624,E0591-AGS|MEX|ST_1|Cluster_NA|2012/01/01:0.0108249776):0.0071015399,((((CEC-20-2168|MEX|ST_1|Cluster_NA|2020/12/03:0.0164438641,CEC-22-8547|MEX|ST_1|Cluster_NA|2022/08/10:0.0157050037):0.0144697070,(E3437-LAMM|MEX|ST_3|Cluster_NA|2017/01/01:0.0261172208,(E5105-LAVC|MEX|ST_3|Cluster_NA|2017/01/01:0.0060038329,E5336-RSF|MEX|ST_3|Cluster_NA|2017/01/01:0.0156414195):0.0181736122):0.0028169674):0.0000061990,((CEC-22-9086|MEX|ST_1|Cluster_NA|2022/09/26:0.0292629359,E3833-MHD|MEX|ST_3|Cluster_NA|2017/01/01:0.0261658683):0.0050029387,E1264-KJVC|MEX|ST_3|Cluster_NA|2013/01/01:0.0148275225):0.0017506471):0.0069091621,E3835-ANP|MEX|ST_3|Cluster_NA|2017/01/01:0.0187904714):0.0064478677):0.0009904639,(((((CEC-19-0783|MEX|ST_1|Cluster_NA|2019/11/13:0.0005846270,((CEC-21-2771|MEX|ST_1|Cluster_NA|2021/02/25:0.0000027755,CEC-21-5316|MEX|ST_1|Cluster_NA|2021/10/22:0.0017949126):0.0003929645,CEC-22-9795|MEX|ST_1|Cluster_NA|2022/12/07:0.0018193493):0.0041007046):0.0120652376,(CEC-20-1154|MEX|ST_1|Cluster_NA|2020/08/14:0.0030234722,CEC-20-1155|MEX|ST_1|Cluster_NA|2020/08/14:0.0073549193):0.0096058180):0.0324958326,(((CEC-21-2362|MEX|ST_1|Cluster_NA|2021/01/13:0.0260166404,E4197-DZE|MEX|ST_3|Cluster_NA|2017/01/01:0.0297671424):0.0032825808,((((CEC-21-2560|MEX|ST_1|Cluster_NA|2021/02/04:0.0311863764,E2572-JURH|MEX|ST_3|Cluster_NA|2015/01/01:0.0129329763):0.0019872144,E0311-JMOS|MEX|ST_3|Cluster_NA|2012/01/01:0.0193765190):0.0006999724,((((CEC-21-4259|MEX|ST_1|Cluster_NA|2021/07/09:0.0135350101,(CEC-21-5592|MEX|ST_1|Cluster_NA|2021/11/12:0.0026804657,E3982-MOLV|MEX|ST_3|Cluster_NA|2017/01/01:0.0019663539):0.0036382895):0.0039133422,((E3118-SXCF|MEX|ST_3|Cluster_NA|2016/01/01:0.0009891528,E3124-DMQ|MEX|ST_3|Cluster_NA|2016/01/01:0.0038269653):0.0049493802,E7280-TAMC|MEX|ST_3|Cluster_NA|2018/01/01:0.0039359959):0.0271296924):0.0005553529,((E0731-MANS|MEX|ST_3|Cluster_NA|2012/01/01:0.0062500263,E4167-LMRC|MEX|ST_3|Cluster_NA|2017/01/01:0.0018110939):0.0102282453,E4607-JEMT|MEX|ST_3|Cluster_NA|2017/01/01:0.0233686743):0.0002329631):0.0033983252,E6585-DIVH|MEX|ST_3|Cluster_NA|2018/01/01:0.0235583667):0.0030099069):0.0047203068,E3952-JEER|MEX|ST_3|Cluster_NA|2017/01/01:0.0464973188):0.0033576636):0.0065893925,(E2514-AGV|MEX|ST_3|Cluster_NA|2015/01/01:0.0050337627,E2527-MAMV|MEX|ST_3|Cluster_NA|2015/01/01:0.0036623275):0.0298932692):0.0020140698):0.0000077971,CEC-22-7128|MEX|ST_2|Cluster_NA|2022/04/11:0.0245973837):0.0030688710,((((CEC-20-2162|MEX|ST_1|Cluster_NA|2020/11/30:0.0134358189,(CEC-21-3695|MEX|ST_1|Cluster_NA|2021/05/19:0.0081130498,CEC-22-8875|MEX|ST_1|Cluster_NA|2022/09/05:0.0062815931):0.0068164716):0.0027266533,(CEC-21-5169|MEX|ST_1|Cluster_NA|2021/10/11:0.0080336274,(E2942-ILD|MEX|ST_3|Cluster_NA|2016/01/01:0.0000027755,E7266-APS|MEX|ST_3|Cluster_NA|2018/01/01:0.0038135432):0.0009790600):0.0032858945):0.0188758155,(((CEC-22-7736|MEX|ST_1|Cluster_NA|2022/05/30:0.0019774374,CEC-22-7865|MEX|ST_2|Cluster_NA|2022/06/07:0.0044265034):0.0091465043,CEC-22-8994|MEX|ST_1|Cluster_NA|2022/09/19:0.0121424756):0.0214861661,(CEC-22-9177|MEX|ST_1|Cluster_NA|2022/10/03:0.0067828152,CEC-22-9181|MEX|ST_1|Cluster_NA|2022/10/03:0.0065291583):0.0110474696):0.0041559422):0.0123127795,E6471-SRR|MEX|ST_3|Cluster_NA|2018/01/01:0.0301757576):0.0042838792):0.0000740506):0.0000065898,(((((CEC-20-1111|MEX|ST_1|Cluster_NA|2020/08/10:0.0481975615,(CEC-22-6909|MEX|ST_1|Cluster_NA|2022/03/24:0.0219187266,(CEC-22-8964|MEX|ST_1|Cluster_NA|2022/09/13:0.0084938823,E3161-DMG|MEX|ST_1|Cluster_NA|2017/01/01:0.0015057150):0.0103456902):0.0170343863):0.0033761352,E1626-AMBR|MEX|ST_3|Cluster_NA|2014/01/01:0.0205287742):0.0035856008,CEC-22-8158|MEX|ST_1|Cluster_NA|2022/07/04:0.0268498276):0.0007757907,((CEC-21-2579|MEX|ST_1|Cluster_NA|2021/02/05:0.0193118262,CEC-22-6661|MEX|ST_1|Cluster_NA|2022/03/02:0.0233399446):0.0171426943,((E0203-AVR|MEX|ST_3|Cluster_NA|2012/01/01:0.0041730924,(E0672-ALC|MEX|ST_3|Cluster_NA|2012/01/01:0.0089898430,E1107-ARG|MEX|ST_3|Cluster_NA|2013/01/01:0.0086284317):0.0007106520):0.0014964783,((E1377-HOM|MEX|ST_3|Cluster_NA|2014/01/01:0.0000027755,((E1621-OSS|MEX|ST_3|Cluster_NA|2014/01/01:0.0007657883,((E2694-HCF|MEX|ST_3|Cluster_NA|2015/01/01:0.0000027755,E7072-DCP|MEX|ST_3|Cluster_NA|2018/01/01:0.0019343547):0.0036602039,E3359-DASL|MEX|ST_3|Cluster_NA|2017/01/01:0.0000027755):0.0000079522):0.0000027755,E3303-ALS|MEX|ST_3|Cluster_NA|2017/01/01:0.0000027755):0.0007243631):0.0009007396,E3550-JCLE|MEX|ST_3|Cluster_NA|2017/01/01:0.0030717265):0.0060924370):0.0168917796):0.0030105818):0.0005030502,((CEC-21-5681|MEX|ST_2|Cluster_NA|2021/11/24:0.0125161204,(E3054-AMP|MEX|ST_3|Cluster_NA|2016/01/01:0.0000027755,E6368-MPA|MEX|ST_3|Cluster_NA|2018/01/01:0.0000027755):0.0141600276):0.0000507063,E1523-BAER|MEX|ST_3|Cluster_NA|2014/01/01:0.0355823785):0.0047516160):0.0014988259):0.0010665649):0.0000065898,(((((((((((CEC-19-0126|MEX|ST_1|Cluster_NA|2019/08/28:0.0035522006,(CEC-20-1916|MEX|ST_1|Cluster_NA|2020/11/03:0.0015073636,CEC-21-4699|MEX|ST_1|Cluster_NA|2021/08/30:0.0061352345):0.0003323852):0.0033185872,((CEC-20-1371|MEX|ST_1|Cluster_NA|2020/09/07:0.0006953809,(CEC-21-2699|MEX|ST_2|Cluster_NA|2021/02/18:0.0055837289,(CEC-22-8505|MEX|ST_1|Cluster_NA|2022/08/05:0.0122008702,CEC-22-9074|MEX|ST_2|Cluster_NA|2022/09/26:0.0063398430):0.0044594847):0.0000593077):0.0036666310,CEC-22-9835|MEX|ST_1|Cluster_NA|2022/12/12:0.0045044948):0.0014141554):0.0004400229,CEC-21-3745|MEX|ST_1|Cluster_NA|2021/05/24:0.0025178509):0.0027514107,G-1757|GUA|ST_NA|Cluster_NA|2016/01/01:0.0034787674):0.0246049995,(CEC-19-0250|MEX|ST_1|Cluster_NA|2019/09/11:0.0192059823,((CEC-19-0361|MEX|ST_1|Cluster_NA|2019/09/23:0.0304269307,CEC-22-8752|MEX|ST_2|Cluster_NA|2022/08/25:0.0075533228):0.0015685265,E6105-APC|MEX|ST_3|Cluster_NA|2018/01/01:0.0119562150):0.0007929028):0.0061326549):0.0037359448,(((((CEC-19-0511|MEX|ST_2|Cluster_NA|2019/10/09:0.0061355029,((E5225-REHS|MEX|ST_3|Cluster_NA|2017/01/01:0.0009591452,((E5814-BUDB|MEX|ST_3|Cluster_NA|2017/01/01:0.0087853163,E7306-HAOL|MEX|ST_3|Cluster_NA|2018/01/01:0.0032204008):0.0010546395,E6906-CALE|MEX|ST_3|Cluster_NA|2018/01/01:0.0067896104):0.0009598270):0.0000027755,E6596-BOO|MEX|ST_3|Cluster_NA|2018/01/01:0.0009617840):0.0003757890):0.0015791037,CEC-21-4374|MEX|ST_1|Cluster_NA|2021/07/20:0.0066003449):0.0036499534,E6706-JOFA|MEX|ST_3|Cluster_NA|2018/01/01:0.0134315481):0.0177417776,((CEC-20-1576|MEX|ST_1|Cluster_NA|2020/09/30:0.0063822572,((E4255-FVMT|MEX|ST_3|Cluster_NA|2017/01/01:0.0000027755,E4257-OJPC|MEX|ST_3|Cluster_NA|2017/01/01:0.0000027755):0.0059140202,(E4578-DERL|MEX|ST_3|Cluster_NA|2017/01/01:0.0099386902,E5794-FSBR|MEX|ST_3|Cluster_NA|2017/01/01:0.0072483763):0.0029674653):0.0008419380):0.0110806856,(CEC-21-2386|MEX|ST_1|Cluster_NA|2021/01/15:0.0056018772,CEC-21-4113|MEX|ST_1|Cluster_NA|2021/06/25:0.0017970968):0.0207519123):0.0015434553):0.0025974763,((((((((CEC-19-0928|MEX|ST_1|Cluster_NA|2019/11/27:0.0000072253,CEC-22-7004|MEX|ST_1|Cluster_NA|2022/03/30:0.0036218156):0.0029595697,((CEC-21-4163|MEX|ST_1|Cluster_NA|2021/06/30:0.0003569240,CEC-21-4164|MEX|ST_1|Cluster_NA|2021/06/30:0.0000027755):0.0032477240,(CEC-21-5467|MEX|ST_1|Cluster_NA|2021/11/05:0.0003663204,CEC-22-7792|MEX|ST_1|Cluster_NA|2022/06/02:0.0082200286):0.0012787377):0.0040175938):0.0011654497,(CEC-22-9813|MEX|ST_1|Cluster_NA|2022/12/08:0.0082822340,E5486-EEZD|MEX|ST_3|Cluster_NA|2017/01/01:0.0019493578):0.0000063937):0.0075439368,(((CEC-21-3982|MEX|ST_1|Cluster_NA|2021/06/14:0.0078724927,E5489-JGMS|MEX|ST_3|Cluster_NA|2017/01/01:0.0038580669):0.0000065674,(CEC-22-7569|MEX|ST_2|Cluster_NA|2022/05/18:0.0078194436,CEC-22-8746|MEX|ST_1|Cluster_NA|2022/08/25:0.0029356574):0.0042742250):0.0051238145,((((CEC-21-5417|MEX|ST_2|Cluster_NA|2021/11/01:0.0008373011,E7189-GANA|MEX|ST_3|Cluster_NA|2018/01/01:0.0000027755):0.0000027755,(((E3825-AJAQ|MEX|ST_3|Cluster_NA|2017/01/01:0.0000027755,E7173-JLDN|MEX|ST_3|Cluster_NA|2018/01/01:0.0028758683):0.0028796586,E7230-TCDLR|MEX|ST_3|Cluster_NA|2018/01/01:0.0057923780):0.0019278668,E7372-RLGN|MEX|ST_3|Cluster_NA|2018/01/01:0.0048707120):0.0009407725):0.0118143473,E6202-JATM|MEX|ST_3|Cluster_NA|2018/01/01:0.0142998398):0.0015170795,E4259-GDM|MEX|ST_3|Cluster_NA|2017/01/01:0.0107114474):0.0007469321):0.0000081139):0.0048444131,E6218-JJT|MEX|ST_3|Cluster_NA|2018/01/01:0.0129731191):0.0000068578,(((CEC-22-8799|MEX|ST_1|Cluster_NA|2022/08/30:0.0097190474,E6006-RNLL|MEX|ST_3|Cluster_NA|2018/01/01:0.0057113397):0.0129017950,E4072-OHG|MEX|ST_3|Cluster_NA|2017/01/01:0.0112529337):0.0018554488,(E5970-JUMC|MEX|ST_3|Cluster_NA|2018/01/01:0.0100638976,E6937-CJPD|MEX|ST_3|Cluster_NA|2018/01/01:0.0099833064):0.0048019001):0.0000058375):0.0060093910,(CEC-22-7871|MEX|ST_1|Cluster_NA|2022/06/07:0.0077739171,((CEC-22-8748|MEX|ST_2|Cluster_NA|2022/08/25:0.0130110529,E5133-MRR|MEX|ST_3|Cluster_NA|2017/01/01:0.0051590190):0.0000059026,E6214-RGH|MEX|ST_3|Cluster_NA|2018/01/01:0.0035298456):0.0032042820):0.0109128872):0.0057003513,((CEC-21-2471|MEX|ST_2|Cluster_NA|2021/01/26:0.0117005343,((CEC-21-3911|MEX|ST_2|Cluster_NA|2021/06/08:0.0044365479,(E6490-RSAE|MEX|ST_3|Cluster_NA|2018/01/01:0.0000027755,E6992-GRF|MEX|ST_3|Cluster_NA|2018/01/01:0.0028882695):0.0009154594):0.0000027755,E7408-ATE|MEX|ST_3|Cluster_NA|2018/01/01:0.0009244732):0.0035819001):0.0092114305,(((CEC-22-6688|MEX|ST_1|Cluster_NA|2022/03/02:0.0016250357,E2155-ECM|MEX|ST_1|Cluster_NA|2015/01/01:0.0036651199):0.0051498375,E6007-SHL|MEX|ST_3|Cluster_NA|2018/01/01:0.0182449090):0.0063278174,E3432-KDAG|MEX|ST_3|Cluster_NA|2017/01/01:0.0134313768):0.0013211422):0.0029795286):0.0057600468):0.0030666571):0.0002762132,(((CEC-19-0750|MEX|ST_1|Cluster_NA|2019/11/07:0.0203575978,E5969-ALJ|MEX|ST_3|Cluster_NA|2018/01/01:0.0199527660):0.0132264115,(CEC-21-3576|MEX|ST_2|Cluster_NA|2021/05/07:0.0260110549,E1781-OTC|MEX|ST_3|Cluster_NA|2014/01/01:0.0281236270):0.0007213317):0.0044328743,(((CEC-20-2109|MEX|ST_1|Cluster_NA|2020/11/26:0.0359921227,CEC-22-6492|MEX|ST_1|Cluster_NA|2022/02/16:0.0069647000):0.0059384016,((((CEC-21-2648|MEX|ST_1|Cluster_NA|2021/02/12:0.0000065826,CEC-21-3088|MEX|ST_1|Cluster_NA|2021/03/25:0.0059385567):0.0033479795,CEC-21-5018|MEX|ST_1|Cluster_NA|2021/09/29:0.0038393749):0.0039097878,((CEC-21-5347|MEX|ST_2|Cluster_NA|2021/10/26:0.0000027755,CEC-22-9704|MEX|ST_2|Cluster_NA|2022/11/29:0.0023783870):0.0023390056,CEC-21-5348|MEX|ST_1|Cluster_NA|2021/10/26:0.0007897467):0.0038211841):0.0008409126,CEC-22-6690|MEX|ST_1|Cluster_NA|2022/03/04:0.0084586279):0.0015234419):0.0147528332,CEC-22-8935|MEX|ST_1|Cluster_NA|2022/09/09:0.0313709225):0.0133212482):0.0004640800):0.0038203127,(((CEC-20-2171|MEX|ST_1|Cluster_NA|2020/12/03:0.0062089516,CEC-22-7634|MEX|ST_1|Cluster_NA|2022/05/23:0.0048643760):0.0270088088,E3665-TSM|MEX|ST_3|Cluster_NA|2017/01/01:0.0104332409):0.0074881491,((CEC-21-3173|MEX|ST_2|Cluster_NA|2021/04/06:0.0296592746,(CEC-22-8755|MEX|ST_1|Cluster_NA|2022/08/25:0.0240949382,(E2023-FJGA|MEX|ST_2|Cluster_NA|2015/01/01:0.0197542617,E5138-RTV|MEX|ST_3|Cluster_NA|2017/01/01:0.0149914349):0.0000073039):0.0032519894):0.0085608876,MG943401|US|ST_NA|Cluster_NA|2015/01/01:0.0313776631):0.0012034411):0.0011641677):0.0037641272,(CEC-21-2477|MEX|ST_1|Cluster_NA|2021/01/26:0.0299305407,(((CEC-22-7693|MEX|ST_1|Cluster_NA|2022/05/26:0.0027758019,CEC-22-7759|MEX|ST_1|Cluster_NA|2022/05/31:0.0045010119):0.0457504701,(((CEC-22-8709|MEX|ST_1|Cluster_NA|2022/08/23:0.0021616758,E7111-JCCA|MEX|ST_3|Cluster_NA|2018/01/01:0.0009685416):0.0150766827,(E1891-AMT|MEX|ST_1|Cluster_NA|2015/01/01:0.0125012495,(E6477-JLVN|MEX|ST_3|Cluster_NA|2018/01/01:0.0059755767,(E6595-LFPT|MEX|ST_3|Cluster_NA|2018/01/01:0.0029171621,(E6705-ANNJ|MEX|ST_3|Cluster_NA|2018/01/01:0.0000027755,E7480-RGR|MEX|ST_3|Cluster_NA|2018/01/01:0.0019356323):0.0069769424):0.0125905931):0.0015737602):0.0023429758):0.0101953818,E5376-LBE|MEX|ST_1|Cluster_NA|2017/01/01:0.0357726534):0.0139464258):0.0053602037,E0527-NRSV|MEX|ST_3|Cluster_NA|2012/01/01:0.0259275644):0.0009900905):0.0010741916):0.0025906130,(((((((((((((((CEC-19-0206|MEX|ST_1|Cluster_NA|2019/09/06:0.0004261779,(CEC-19-0330|MEX|ST_1|Cluster_NA|2019/09/18:0.0036692807,CEC-21-2805|MEX|ST_1|Cluster_NA|2021/03/01:0.0039929458):0.0018462712):0.0053581584,CEC-22-6218|MEX|ST_1|Cluster_NA|2022/01/21:0.0107010711):0.0021619144,(CEC-22-9540|MEX|ST_2|Cluster_NA|2022/11/09:0.0196055812,CEC-22-9736|MEX|ST_1|Cluster_NA|2022/12/01:0.0020979295):0.0010384804):0.0009097696,(CEC-21-5095|MEX|ST_1|Cluster_NA|2021/10/05:0.0124535735,(E4656-FAHG|MEX|ST_1|Cluster_NA|2017/01/01:0.0000027755,E4814-ABR|MEX|ST_1|Cluster_NA|2017/01/01:0.0000027755):0.0116873968):0.0009313033):0.0007049120,(CEC-21-2615|MEX|ST_1|Cluster_NA|2021/02/10:0.0046012799,CEC-21-2618|MEX|ST_1|Cluster_NA|2021/02/10:0.0015775042):0.0039075927):0.0179668368,E2434-NLG|MEX|ST_1|Cluster_NA|2015/01/01:0.0160784726):0.0013841002,(CEC-20-2066|MEX|ST_2|Cluster_NA|2020/11/20:0.0203065642,E2589-ESF|MEX|ST_1|Cluster_NA|2015/01/01:0.0211184139):0.0012740473):0.0000067232,((((CEC-20-0974|MEX|ST_2|Cluster_NA|2020/07/21:0.0167613008,E1851-OSM|MEX|ST_1|Cluster_NA|2015/01/01:0.0108198963):0.0050608849,E2584-AAIM|MEX|ST_3|Cluster_NA|2015/01/01:0.0068205042):0.0058384199,E2631-AASA|MEX|ST_1|Cluster_NA|2015/01/01:0.0269034946):0.0000059141,((CEC-21-2715|MEX|ST_2|Cluster_NA|2021/02/22:0.0127053580,(CEC-21-3601|MEX|ST_1|Cluster_NA|2021/05/11:0.0096195534,E1963-SAJH|MEX|ST_1|Cluster_NA|2015/01/01:0.0007110557):0.0090392544):0.0029401665,E5375-JAVG|MEX|ST_1|Cluster_NA|2017/01/01:0.0206232616):0.0024054293):0.0121253389):0.0036094504,(CEC-22-9834|MEX|ST_1|Cluster_NA|2022/12/12:0.0193550286,E2048-AMR|MEX|ST_2|Cluster_NA|2015/01/01:0.0030290259):0.0055021175):0.0008101770,(CEC-22-8678|MEX|ST_2|Cluster_NA|2022/08/19:0.0318482325,E2615-LFSC|MEX|ST_1|Cluster_NA|2015/01/01:0.0217848046):0.0010801607):0.0060841903,(E1696-ESP|MEX|ST_3|Cluster_NA|2014/01/01:0.0000027755,(E3123-LAVH|MEX|ST_3|Cluster_NA|2016/01/01:0.0038781009,E6230-JCAT|MEX|ST_3|Cluster_NA|2018/01/01:0.0019278966):0.0019321157):0.0214135408):0.0046955737,(CEC-19-0475|MEX|ST_1|Cluster_NA|2019/10/07:0.0067009339,((CEC-20-1160|MEX|ST_2|Cluster_NA|2020/08/14:0.0030231661,CEC-21-2703|MEX|ST_2|Cluster_NA|2021/02/18:0.0066798926):0.0060483457,CEC-21-5889|MEX|ST_2|Cluster_NA|2021/12/10:0.0125617110):0.0109901375):0.0082067572):0.0093568812,((((((((CEC-19-0504|MEX|ST_2|Cluster_NA|2019/10/09:0.0013822479,CEC-21-2696|MEX|ST_1|Cluster_NA|2021/02/18:0.0029583837):0.0048474182,CEC-22-7094|MEX|ST_2|Cluster_NA|2022/04/06:0.0114366290):0.0132042376,((CEC-21-2945|MEX|ST_2|Cluster_NA|2021/03/12:0.0094736245,((((((CEC-21-5771|MEX|ST_1|Cluster_NA|2021/12/02:0.0000027755,CEC-22-8191|MEX|ST_2|Cluster_NA|2022/07/05:0.0020899837):0.0005045092,CEC-22-8737|MEX|ST_2|Cluster_NA|2022/08/24:0.0003598545):0.0046259297,(E5010-KSPB|MEX|ST_1|Cluster_NA|2017/01/01:0.0000027755,E5011-FMO|MEX|ST_1|Cluster_NA|2017/01/01:0.0018804803):0.0009375036):0.0000064112,CEC-22-6259|MEX|ST_2|Cluster_NA|2022/01/26:0.0099616352):0.0011632875,CEC-22-8420|MEX|ST_1|Cluster_NA|2022/08/01:0.0032834048):0.0059615620,CEC-22-9824|MEX|ST_1|Cluster_NA|2022/12/09:0.0119363926):0.0047259037):0.0010494228,CEC-22-6857|MEX|ST_2|Cluster_NA|2022/03/18:0.0222828026):0.0020617933):0.0016455360,((CEC-20-1409|MEX|ST_2|Cluster_NA|2020/09/11:0.0000027755,CEC-21-5135|MEX|ST_1|Cluster_NA|2021/10/08:0.0034423047):0.0178175638,CEC-21-5049|MEX|ST_2|Cluster_NA|2021/10/01:0.0094152728):0.0171694451):0.0038969626,E6904-JMLM|MEX|ST_3|Cluster_NA|2018/01/01:0.0121324915):0.0117939486,((CEC-20-1582|MEX|ST_2|Cluster_NA|2020/10/01:0.0229514307,E5012-MRZP|MEX|ST_1|Cluster_NA|2017/01/01:0.0073494036):0.0065874547,KEXV01036989|BR|ST_NA|Cluster_NA|2016/01/01:0.0317006299):0.0058310202):0.0045761524,(((((CEC-21-3245|MEX|ST_1|Cluster_NA|2021/04/12:0.0142522546,E3513-JCMC|MEX|ST_3|Cluster_NA|2017/01/01:0.0070105676):0.0025306400,E3020-JMCO|MEX|ST_1|Cluster_NA|2016/01/01:0.0009752857):0.0000063892,CEC-21-3616|MEX|ST_1|Cluster_NA|2021/05/12:0.0112631905):0.0062542092,(CEC-21-3931|MEX|ST_1|Cluster_NA|2021/06/09:0.0079293738,E0912-CPL|MEX|ST_3|Cluster_NA|2013/01/01:0.0015202655):0.0049476483):0.0070748790,(((CEC-21-3537|MEX|ST_2|Cluster_NA|2021/05/04:0.0000027755,CEC-22-7710|MEX|ST_1|Cluster_NA|2022/05/27:0.0003548696):0.0053275372,CEC-21-3538|MEX|ST_2|Cluster_NA|2021/05/04:0.0031602751):0.0064354887,CEC-22-9134|MEX|ST_1|Cluster_NA|2022/09/29:0.0126520583):0.0153837342):0.0074149833):0.0063138574,(((CEC-21-5328|MEX|ST_1|Cluster_NA|2021/10/25:0.0041301081,CEC-22-9687|MEX|ST_2|Cluster_NA|2022/11/28:0.0047895781):0.0023316234,E5203-OOSG|MEX|ST_3|Cluster_NA|2017/01/01:0.0075317275):0.0367145388,((CEC-22-6598|MEX|ST_1|Cluster_NA|2022/02/25:0.0030100724,CEC-22-6618|MEX|ST_1|Cluster_NA|2022/02/28:0.0012766363):0.0314054955,CEC-22-8850|MEX|ST_1|Cluster_NA|2022/09/02:0.0418246655):0.0037092506):0.0047565005):0.0000056845):0.0000438492,E0730-EMG|MEX|ST_3|Cluster_NA|2012/01/01:0.0163946501):0.0000058370,((((CEC-20-1095|MEX|ST_1|Cluster_NA|2020/08/07:0.0347077933,KY034766|US|ST_NA|Cluster_NA|2012/01/01:0.0633090314):0.0072942123,((CEC-21-3522|MEX|ST_2|Cluster_NA|2021/05/03:0.0352002908,CEC-22-7050|MEX|ST_1|Cluster_NA|2022/04/04:0.0278076107):0.0000797336,CEC-22-7550|MEX|ST_1|Cluster_NA|2022/05/16:0.0370693199):0.0094832518):0.0025195026,(CEC-22-6472|MEX|ST_2|Cluster_NA|2022/02/15:0.0127051103,(CEC-22-8934|MEX|ST_1|Cluster_NA|2022/09/08:0.0206698413,(E2003-HLCZ|MEX|ST_3|Cluster_NA|2015/01/01:0.0056222313,(E2339-MGVL|MEX|ST_3|Cluster_NA|2015/01/01:0.0148820199,E4943-JMC|MEX|ST_3|Cluster_NA|2017/01/01:0.0130187594):0.0000029454):0.0036238286):0.0057602466):0.0135669200):0.0000072347,((((CEC-21-4939|MEX|ST_1|Cluster_NA|2021/09/23:0.0034072765,CEC-22-7287|MEX|ST_1|Cluster_NA|2022/04/25:0.0040993792):0.0007950696,CEC-21-5733|MEX|ST_1|Cluster_NA|2021/11/29:0.0068305308):0.0239049543,((CEC-22-7402|MEX|ST_1|Cluster_NA|2022/05/06:0.0056867378,CEC-22-7411|MEX|ST_2|Cluster_NA|2022/05/09:0.0112431525):0.0215578823,CEC-22-9640|MEX|ST_1|Cluster_NA|2022/11/22:0.0228543204):0.0092135123):0.0114189335,(E2191-FJGE|MEX|ST_1|Cluster_NA|2015/01/01:0.0302496498,(E2813-VMSV|MEX|ST_3|Cluster_NA|2016/01/01:0.0014382098,(E3326-MARL|MEX|ST_3|Cluster_NA|2017/01/01:0.0074971690,E6400-JGOC|MEX|ST_3|Cluster_NA|2018/01/01:0.0101786630):0.0027570091):0.0163638885):0.0053206377):0.0014421264):0.0038580428):0.0000068882):0.0005907479,(((((((((CEC-19-0207|MEX|ST_1|Cluster_NA|2019/09/06:0.0113158093,(CEC-21-3978|MEX|ST_1|Cluster_NA|2021/06/14:0.0008056979,(CEC-22-6493|MEX|ST_2|Cluster_NA|2022/02/16:0.0063606770,CEC-22-8064|MEX|ST_2|Cluster_NA|2022/06/24:0.0032642581):0.0002783591):0.0093615963):0.0063126045,B-061-ST|BEL|ST_NA|Cluster_NA|2013/01/01:0.0143740704):0.0060395106,CEC-21-5701|MEX|ST_1|Cluster_NA|2021/11/26:0.0233292020):0.0033610126,((CEC-21-4871|MEX|ST_1|Cluster_NA|2021/09/17:0.0269606212,CEC-22-8113|MEX|ST_1|Cluster_NA|2022/06/29:0.0309687730):0.0057968950,E2114-LRA|MEX|ST_3|Cluster_NA|2015/01/01:0.0225699267):0.0016016933):0.0014540160,E4581-RCMA|MEX|ST_3|Cluster_NA|2017/01/01:0.0206099566):0.0000068711,(((CEC-20-2054|MEX|ST_1|Cluster_NA|2020/11/19:0.0155979266,(CEC-21-4370|MEX|ST_1|Cluster_NA|2021/07/19:0.0088845951,CEC-22-9340|MEX|ST_2|Cluster_NA|2022/10/19:0.0129631197):0.0069388505):0.0076290091,((CEC-21-2440|MEX|ST_2|Cluster_NA|2021/01/21:0.0208497023,(CEC-22-8523|MEX|ST_2|Cluster_NA|2022/08/08:0.0213414936,E4438-RLS|MEX|ST_3|Cluster_NA|2017/01/01:0.0076332605):0.0035630311):0.0014500635,(((CEC-21-4690|MEX|ST_2|Cluster_NA|2021/08/27:0.0103657508,CEC-22-9456|MEX|ST_1|Cluster_NA|2022/10/28:0.0060929911):0.0104431522,CEC-21-4749|MEX|ST_1|Cluster_NA|2021/09/02:0.0210218582):0.0018550289,E1595-LASR|MEX|ST_3|Cluster_NA|2014/01/01:0.0086568011):0.0004014409):0.0016200406):0.0023713622,E3787-EAGM|MEX|ST_3|Cluster_NA|2017/01/01:0.0160109054):0.0110937674):0.0022039826,(((CEC-19-0831|MEX|ST_1|Cluster_NA|2019/11/15:0.0036141284,CEC-20-1020|MEX|ST_1|Cluster_NA|2020/07/27:0.0082869320):0.0088057479,CEC-21-5282|MEX|ST_1|Cluster_NA|2021/10/20:0.0190843420):0.0126641048,CEC-22-6065|MEX|ST_1|Cluster_NA|2022/01/11:0.0124634759):0.0011940078):0.0064195871,(((((CEC-19-0509|MEX|ST_2|Cluster_NA|2019/10/09:0.0309606283,MF456364|US|ST_NA|Cluster_NA|2012/01/01:0.0273320476):0.0046109358,(((KEXV01033068|BR|ST_NA|Cluster_NA|2016/01/01:0.0278363185,(MK580234|US|ST_NA|Cluster_NA|2017/01/01:0.0160464993,((MT307989|US|ST_NA|Cluster_NA|2016/01/01:0.0014535031,MT308003|US|ST_NA|Cluster_NA|2014/01/01:0.0047189751):0.0004582666,MW062692|US|ST_NA|Cluster_NA|2017/01/01:0.0013028822):0.0079636232):0.0232289441):0.0072035233,MG942672|US|ST_NA|Cluster_NA|2013/01/01:0.0054468005):0.0036487847,((((MG943430|US|ST_NA|Cluster_NA|2015/01/01:0.0092533895,E7528-OSPS|MEX|ST_3|Cluster_NA|2019/01/01:0.0162940780):0.0102651224,MZ922480|US|ST_NA|Cluster_NA|2016/01/01:0.0233763230):0.0035264723,(MH355163|US|ST_NA|Cluster_NA|2015/01/01:0.0235463869,E6879-LFPB|MEX|ST_3|Cluster_NA|2018/01/01:0.0253834911):0.0023354615):0.0189618321,MH789666|US|ST_NA|Cluster_NA|2016/01/01:0.0241338722):0.0012192135):0.0086915086):0.0023008193,(((CEC-19-0682|MEX|ST_2|Cluster_NA|2019/10/30:0.0000081530,(CEC-22-6867|MEX|ST_1|Cluster_NA|2022/03/18:0.0011109875,CEC-22-7387|MEX|ST_2|Cluster_NA|2022/05/04:0.0050524504):0.0003848036):0.0317528687,((CEC-22-8751|MEX|ST_1|Cluster_NA|2022/08/25:0.0226896305,(E5483-JESR|MEX|ST_3|Cluster_NA|2017/01/01:0.0000027755,E6217-CJGM|MEX|ST_3|Cluster_NA|2018/01/01:0.0000027755):0.0212828660):0.0011069349,(E2366-PMR|MEX|ST_3|Cluster_NA|2015/01/01:0.0170068461,E4352-JJRV|MEX|ST_3|Cluster_NA|2017/01/01:0.0224189065):0.0092309223):0.0136049377):0.0041597630,E4420-DRG|MEX|ST_2|Cluster_NA|2017/01/01:0.0192917423):0.0021616227):0.0001311092,((CEC-21-5468|MEX|ST_1|Cluster_NA|2021/11/05:0.0357603842,CEC-22-8835|MEX|ST_2|Cluster_NA|2022/09/01:0.0263917874):0.0056013844,(E0380-APC|MEX|ST_3|Cluster_NA|2012/01/01:0.0168299771,E2740-GBV|MEX|ST_1|Cluster_NA|2016/01/01:0.0266082355):0.0054178225):0.0006621924):0.0004754137,((((((CEC-19-0971|MEX|ST_1|Cluster_NA|2019/12/04:0.0089749821,CEC-22-6992|MEX|ST_1|Cluster_NA|2022/03/30:0.0055568244):0.0139160752,CEC-22-9407|MEX|ST_1|Cluster_NA|2022/10/25:0.0171437027):0.0100471447,MG942914|US|ST_NA|Cluster_NA|2014/01/01:0.0266367037):0.0022469896,(E0637-GASR|MEX|ST_3|Cluster_NA|2012/01/01:0.0141537404,E3575-CVA|MEX|ST_3|Cluster_NA|2017/01/01:0.0130768020):0.0168000503):0.0012543422,E1986-DEP|MEX|ST_3|Cluster_NA|2015/01/01:0.0220946414):0.0032217759,(((CEC-21-3465|MEX|ST_1|Cluster_NA|2021/04/26:0.0197273814,CEC-21-5469|MEX|ST_2|Cluster_NA|2021/11/05:0.0212940748):0.0166686144,((CEC-21-4984|MEX|ST_1|Cluster_NA|2021/09/27:0.0092120958,CEC-21-5452|MEX|ST_2|Cluster_NA|2021/11/04:0.0114265383):0.0060261001,CEC-22-9087|MEX|ST_1|Cluster_NA|2022/09/26:0.0091668762):0.0351927600):0.0012659716,E5537-RGM|MEX|ST_1|Cluster_NA|2017/01/01:0.0234413312):0.0000066521):0.0036307097):0.0000056443):0.0000027755,E2814-DLT|MEX|ST_1|Cluster_NA|2016/01/01:0.0064951257):0.0000071187):0.0018299455):0.0001861052,((((((((((((((((((((CEC-19-0070|MEX|ST_1|Cluster_88|2019/07/24:0.0000027755,CEC-21-2624|MEX|ST_1|Cluster_88|2021/02/10:0.0039695848):0.0008474204,((((CEC-21-2857|MEX|ST_1|Cluster_88|2021/03/04:0.0000027755,CEC-21-2861|MEX|ST_1|Cluster_88|2021/03/05:0.0031610859):0.0009572458,(CEC-21-2906|MEX|ST_1|Cluster_88|2021/03/09:0.0043285556,CEC-21-4658|MEX|ST_1|Cluster_88|2021/08/24:0.0025531933):0.0009155422):0.0006410068,((CEC-21-5690|MEX|ST_1|Cluster_88|2021/11/25:0.0013440073,CEC-22-8048|MEX|ST_1|Cluster_88|2022/06/23:0.0003608431):0.0004517552,CEC-22-8077|MEX|ST_1|Cluster_88|2022/06/27:0.0032580408):0.0020181832):0.0016420208,(CEC-21-4990|MEX|ST_1|Cluster_88|2021/09/27:0.0025861661,CEC-22-9120|MEX|ST_1|Cluster_88|2022/09/26:0.0055474768):0.0002950245):0.0011331809):0.0004842935,((CEC-20-1457|MEX|ST_1|Cluster_88|2020/09/17:0.0032942213,CEC-22-9642|MEX|ST_1|Cluster_88|2022/11/22:0.0026478505):0.0004108704,(CEC-21-2547|MEX|ST_1|Cluster_88|2021/02/03:0.0013161963,CEC-22-9035|MEX|ST_1|Cluster_88|2022/09/21:0.0064180085):0.0003856945):0.0012762046):0.0013076172,CEC-21-3862|MEX|ST_2|Cluster_88|2021/06/02:0.0124333300):0.0075926047,(((CEC-21-2319|MEX|ST_2|Cluster_NA|2021/01/08:0.0069633100,CEC-21-3832|MEX|ST_1|Cluster_NA|2021/06/01:0.0012287716):0.0006985923,(CEC-21-5280|MEX|ST_1|Cluster_NA|2021/10/20:0.0054900537,CEC-22-9386|MEX|ST_1|Cluster_NA|2022/10/24:0.0021141487):0.0033991774):0.0004333533,CEC-22-8303|MEX|ST_2|Cluster_NA|2022/07/14:0.0193010092):0.0035522374):0.0018117433,(CEC-21-2993|MEX|ST_1|Cluster_NA|2021/03/18:0.0000027755,CEC-22-6729|MEX|ST_1|Cluster_NA|2022/03/08:0.0000027755):0.0078816632):0.0024365321,((((CEC-22-6714|MEX|ST_2|Cluster_NA|2022/03/07:0.0018300131,CEC-22-9717|MEX|ST_2|Cluster_NA|2022/12/01:0.0021880134):0.0029689983,CEC-22-8047|MEX|ST_2|Cluster_NA|2022/06/22:0.0007252460):0.0088381201,(((E3568-MYLT|MEX|ST_3|Cluster_NA|2017/01/01:0.0000027755,E3569-JPGB|MEX|ST_3|Cluster_NA|2017/01/01:0.0000027755):0.0026971768,E3573-JS|MEX|ST_3|Cluster_NA|2017/01/01:0.0017063875):0.0023577223,E4196-HAVR|MEX|ST_3|Cluster_NA|2017/01/01:0.0031969177):0.0020518160):0.0015268504,(CEC-22-8723|MEX|ST_2|Cluster_NA|2022/08/22:0.0000027755,CEC-22-9178|MEX|ST_1|Cluster_NA|2022/10/03:0.0000027755):0.0143944988):0.0024242858):0.0070891299,(CEC-22-8735|MEX|ST_2|Cluster_NA|2022/08/24:0.0138392488,CEC-22-9579|MEX|ST_1|Cluster_NA|2022/11/14:0.0120430351):0.0097145098):0.0058481650,((E1601-MDF|MEX|ST_2|Cluster_NA|2014/01/01:0.0152012417,(E2418-FPO|MEX|ST_3|Cluster_NA|2015/01/01:0.0097378146,E6491-MAMS|MEX|ST_3|Cluster_NA|2018/01/01:0.0245442101):0.0026430402):0.0063572730,(E4904-OCD|MEX|ST_3|Cluster_NA|2017/01/01:0.0086965992,E6003-JAEG|MEX|ST_3|Cluster_NA|2018/01/01:0.0128615896):0.0122375036):0.0024377735):0.0019656370,((G-0446|GUA|ST_NA|Cluster_NA|2011/01/01:0.0064060253,G-1288|GUA|ST_NA|Cluster_NA|2014/01/01:0.0055161676):0.0044385217,G-0640|GUA|ST_NA|Cluster_NA|2012/01/01:0.0049371171):0.0031359878):0.0000061360,((CEC-21-3665|MEX|ST_1|Cluster_NA|2021/05/18:0.0280259907,((((G-0222|GUA|ST_NA|Cluster_NA|2011/01/01:0.0104087352,(G-0411|GUA|ST_NA|Cluster_NA|2011/01/01:0.0041966744,G-0413|GUA|ST_NA|Cluster_NA|2011/01/01:0.0040157579):0.0064801886):0.0000065826,G-1793-JJV|GUA|ST_NA|Cluster_NA|2016/01/01:0.0122839709):0.0012956286,G-0542|GUA|ST_NA|Cluster_NA|2012/01/01:0.0121068386):0.0021656157,G-1459|GUA|ST_NA|Cluster_NA|2015/01/01:0.0148609888):0.0040797087):0.0007293833,((((((CEC-21-4032|MEX|ST_2|Cluster_NA|2021/06/17:0.0079353994,G-0116|GUA|ST_NA|Cluster_NA|2011/01/01:0.0035009473):0.0072704932,(G-0918|GUA|ST_NA|Cluster_NA|2013/01/01:0.0059787777,G-1084|GUA|ST_NA|Cluster_NA|2013/01/01:0.0131150938):0.0040178648):0.0000060566,((G-0247|GUA|ST_NA|Cluster_NA|2011/01/01:0.0023824346,G-1302|GUA|ST_NA|Cluster_NA|2014/01/01:0.0124387605):0.0025148163,((((((G-0269|GUA|ST_NA|Cluster_NA|2011/01/01:0.0048101404,G-0270|GUA|ST_NA|Cluster_NA|2011/01/01:0.0013583204):0.0183279151,((G-1179|GUA|ST_NA|Cluster_NA|2014/01/01:0.0061248798,G-1843-CEMN|GUA|ST_NA|Cluster_NA|2016/01/01:0.0077126391):0.0024352699,G-1834-MXB|GUA|ST_NA|Cluster_NA|2016/01/01:0.0077497292):0.0053032214):0.0000056389,(((((G-0357|GUA|ST_NA|Cluster_NA|2011/01/01:0.0034396243,G-0378|GUA|ST_NA|Cluster_NA|2011/01/01:0.0000027755):0.0025179076,(G-0725|GUA|ST_NA|Cluster_NA|2012/01/01:0.0015131548,G-1090|GUA|ST_NA|Cluster_NA|2013/01/01:0.0068064582):0.0114071247):0.0005897290,G-1792-CTT|GUA|ST_NA|Cluster_NA|2016/01/01:0.0110339491):0.0000065826,G-1062|GUA|ST_NA|Cluster_NA|2013/01/01:0.0051833056):0.0000065898,((G-0423|GUA|ST_NA|Cluster_NA|2011/01/01:0.0059762334,((G-0476|GUA|ST_NA|Cluster_NA|2012/01/01:0.0022308662,((G-1099|GUA|ST_NA|Cluster_NA|2013/01/01:0.0022523491,G-1132|GUA|ST_NA|Cluster_NA|2014/01/01:0.0021638119):0.0011418230,G-1143|GUA|ST_NA|Cluster_NA|2014/01/01:0.0021579599):0.0003610553):0.0083219020,((G-0735|GUA|ST_NA|Cluster_NA|2012/01/01:0.0108432525,(G-0739|GUA|ST_NA|Cluster_NA|2012/01/01:0.0041383430,G-1300|GUA|ST_NA|Cluster_NA|2014/01/01:0.0072924522):0.0022956761):0.0011216443,(G-1657|GUA|ST_NA|Cluster_NA|2015/01/01:0.0000027755,P-554-LM|PAN|ST_NA|Cluster_NA|2015/01/01:0.0036604033):0.0129268835):0.0008216385):0.0006174281):0.0015071516,(((G-0828|GUA|ST_NA|Cluster_NA|2012/01/01:0.0000027755,G-1059|GUA|ST_NA|Cluster_NA|2013/01/01:0.0000027755):0.0008012542,G-1772-JMVG|GUA|ST_NA|Cluster_NA|2016/01/01:0.0068230071):0.0063307495,G-1094|GUA|ST_NA|Cluster_NA|2013/01/01:0.0054670522):0.0079133510):0.0000027755):0.0000027755):0.0008693862,(((G-0510|GUA|ST_NA|Cluster_NA|2012/01/01:0.0061000108,G-1061|GUA|ST_NA|Cluster_NA|2013/01/01:0.0044860013):0.0007787357,G-1106|GUA|ST_NA|Cluster_NA|2013/01/01:0.0208734679):0.0015906594,((G-0894|GUA|ST_NA|Cluster_NA|2013/01/01:0.0117146317,G-1123|GUA|ST_NA|Cluster_NA|2013/01/01:0.0079698781):0.0011849568,G-0916|GUA|ST_NA|Cluster_NA|2013/01/01:0.0108255805):0.0008697689):0.0005949854):0.0010378397,(G-0604|GUA|ST_NA|Cluster_NA|2012/01/01:0.0087683977,G-0794|GUA|ST_NA|Cluster_NA|2012/01/01:0.0045736316):0.0032276772):0.0036275461,((G-0893|GUA|ST_NA|Cluster_NA|2013/01/01:0.0094536340,(G-1336|GUA|ST_NA|Cluster_NA|2014/01/01:0.0011978249,(G-1337|GUA|ST_NA|Cluster_NA|2014/01/01:0.0029586472,G-1350|GUA|ST_NA|Cluster_NA|2014/01/01:0.0000027755):0.0057986727):0.0148130056):0.0004684571,G-1479|GUA|ST_NA|Cluster_NA|2015/01/01:0.0162518286):0.0016118401):0.0000027755):0.0000069354):0.0016922342,((E4685-MMR|MEX|ST_3|Cluster_NA|2017/01/01:0.0174396546,(G-1072|GUA|ST_NA|Cluster_NA|2013/01/01:0.0093786324,((G-1741|GUA|ST_NA|Cluster_NA|2016/01/01:0.0000065826,G-1827-MEMH|GUA|ST_NA|Cluster_NA|2016/01/01:0.0046982180):0.0008220232,G-1759|GUA|ST_NA|Cluster_NA|2016/01/01:0.0104474760):0.0058649583):0.0051472005):0.0020119030,(E4905-DAVI|MEX|ST_1|Cluster_NA|2017/01/01:0.0138058866,(E6100-MSS|MEX|ST_3|Cluster_NA|2018/01/01:0.0232031463,G-0527|GUA|ST_NA|Cluster_NA|2012/01/01:0.0061395842):0.0026636962):0.0008360223):0.0005283674):0.0000078780,G-0226|GUA|ST_NA|Cluster_NA|2011/01/01:0.0068572770):0.0062185918,(E2214-SAA|MEX|ST_3|Cluster_NA|2015/01/01:0.0169240431,(G-0809|GUA|ST_NA|Cluster_NA|2012/01/01:0.0029470594,G-0819|GUA|ST_NA|Cluster_NA|2012/01/01:0.0000065826):0.0173521287):0.0016944573):0.0000078856):0.0014811677):0.0000027755,((((((((((((CEC-19-0774|MEX|ST_2|Cluster_404|2019/11/08:0.0011896602,(CEC-21-5474|MEX|ST_1|Cluster_404|2021/11/05:0.0033399074,(CEC-22-6761|MEX|ST_1|Cluster_404|2022/03/11:0.0016901875,(CEC-22-8105|MEX|ST_1|Cluster_404|2022/06/28:0.0013164081,(CEC-22-8791|MEX|ST_1|Cluster_404|2022/08/29:0.0000027755,CEC-22-8797|MEX|ST_1|Cluster_404|2022/08/30:0.0000027755):0.0029764871):0.0007200030):0.0025540533):0.0024834166):0.0047584910,((CEC-20-1668|MEX|ST_1|Cluster_404|2020/10/09:0.0006998288,CEC-21-3308|MEX|ST_1|Cluster_404|2021/04/15:0.0069260284):0.0019954707,(CEC-21-2673|MEX|ST_1|Cluster_404|2021/02/16:0.0000027755,CEC-21-3818|MEX|ST_1|Cluster_404|2021/05/31:0.0045410328):0.0063354845):0.0031220752):0.0011924989,E5572-JJMM|MEX|ST_3|Cluster_NA|2017/01/01:0.0078281890):0.0000057445,((CEC-22-8593|MEX|ST_1|Cluster_NA|2022/08/12:0.0027936291,CEC-22-8620|MEX|ST_1|Cluster_NA|2022/08/15:0.0010171891):0.0022405994,CEC-22-9786|MEX|ST_1|Cluster_NA|2022/12/06:0.0076711765):0.0153093787):0.0110609796,((E2474-LMFP|MEX|ST_3|Cluster_NA|2015/01/01:0.0000061842,E6067-JALS|MEX|ST_3|Cluster_NA|2018/01/01:0.0019059662):0.0097803526,E6933-SEKX|MEX|ST_3|Cluster_NA|2018/01/01:0.0113911841):0.0075509679):0.0016955015,E4770-ARR|MEX|ST_3|Cluster_NA|2017/01/01:0.0230284100):0.0000059966,(((CEC-19-0927|MEX|ST_2|Cluster_NA|2019/11/27:0.0100808479,CEC-22-9859|MEX|ST_1|Cluster_NA|2022/12/13:0.0198710891):0.0013896517,CEC-21-3454|MEX|ST_1|Cluster_NA|2021/04/27:0.0090908477):0.0156962436,E5573-CMJR|MEX|ST_3|Cluster_NA|2017/01/01:0.0100476952):0.0010101119):0.0001420684,((CEC-21-3021|MEX|ST_1|Cluster_NA|2021/03/22:0.0270227641,((((CEC-21-4067|MEX|ST_2|Cluster_NA|2021/06/22:0.0017706449,CEC-22-9828|MEX|ST_2|Cluster_NA|2022/12/09:0.0059965977):0.0032989352,E4486-FAL|MEX|ST_3|Cluster_NA|2017/01/01:0.0000027755):0.0048676181,(CEC-21-4646|MEX|ST_2|Cluster_NA|2021/08/23:0.0027354627,CEC-22-6089|MEX|ST_1|Cluster_NA|2022/01/12:0.0011181414):0.0111115745):0.0079289619,(E5081-LXVA|MEX|ST_3|Cluster_NA|2017/01/01:0.0039752584,E6612-YGMC|MEX|ST_3|Cluster_NA|2018/01/01:0.0135497152):0.0017552601):0.0080718561):0.0006530701,E3777-GERG|MEX|ST_3|Cluster_NA|2017/01/01:0.0211876663):0.0024033645):0.0000065898,(CEC-22-6539|MEX|ST_1|Cluster_NA|2022/02/21:0.0212587199,(CEC-22-7916|MEX|ST_1|Cluster_NA|2022/06/10:0.0032828081,CEC-22-8020|MEX|ST_1|Cluster_NA|2022/06/21:0.0039950127):0.0216011912):0.0035205401):0.0039657617,(CEC-21-3751|MEX|ST_1|Cluster_NA|2021/05/24:0.0143907743,(CEC-21-4375|MEX|ST_1|Cluster_NA|2021/07/20:0.0082309928,E5473-FOT|MEX|ST_3|Cluster_NA|2017/01/01:0.0079045026):0.0023420630):0.0106739889):0.0005117183,((CEC-22-6302|MEX|ST_1|Cluster_NA|2022/01/31:0.0127259425,CEC-22-6940|MEX|ST_1|Cluster_NA|2022/03/25:0.0220824763):0.0152838173,E5476-LMN|MEX|ST_3|Cluster_NA|2017/01/01:0.0186455587):0.0005615355):0.0021328554,((((((((CEC-20-1988|MEX|ST_2|Cluster_NA|2020/11/11:0.0000065826,(CEC-22-8115|MEX|ST_1|Cluster_NA|2022/06/29:0.0000027755,CEC-22-8116|MEX|ST_2|Cluster_NA|2022/06/29:0.0029637050):0.0020290168):0.0004174225,CEC-22-8878|MEX|ST_1|Cluster_NA|2022/09/05:0.0033137974):0.0010432528,CEC-20-1989|MEX|ST_2|Cluster_NA|2020/11/11:0.0004546327):0.0165533916,(E7239-JRAC|MEX|ST_3|Cluster_NA|2018/01/01:0.0088733547,E7376-JMHB|MEX|ST_3|Cluster_NA|2018/01/01:0.0029698654):0.0000055679):0.0043940944,E4127-HDM|MEX|ST_3|Cluster_NA|2017/01/01:0.0123080237):0.0096746352,(E0190-GGI|MEX|ST_3|Cluster_NA|2012/01/01:0.0000027755,E0193-JGLG|MEX|ST_3|Cluster_NA|2012/01/01:0.0000027755):0.0095291272):0.0067900471,CEC-22-7426|MEX|ST_1|Cluster_NA|2022/05/09:0.0292569710):0.0000065961,E2455-DJA|MEX|ST_3|Cluster_NA|2015/01/01:0.0242095249):0.0012918266):0.0000065961):0.0000075919,E6922-MRCT|MEX|ST_3|Cluster_NA|2018/01/01:0.0212710531):0.0026528606,(((E1296-BXJ|MEX|ST_3|Cluster_NA|2013/01/01:0.0270332373,G-0432|GUA|ST_NA|Cluster_NA|2011/01/01:0.0066136416):0.0030787978,G-0919|GUA|ST_NA|Cluster_NA|2013/01/01:0.0106831128):0.0017791921,((((((G-0108|GUA|ST_NA|Cluster_NA|2011/01/01:0.0055690847,G-1841-MSE|GUA|ST_NA|Cluster_NA|2016/01/01:0.0081437134):0.0015226151,((((G-0142|GUA|ST_NA|Cluster_NA|2011/01/01:0.0024293887,G-0422|GUA|ST_NA|Cluster_NA|2011/01/01:0.0163256692):0.0012841367,(G-1141|GUA|ST_NA|Cluster_NA|2014/01/01:0.0081345708,G-1612|GUA|ST_NA|Cluster_NA|2015/01/01:0.0120785324):0.0012560137):0.0007659240,(G-1536|GUA|ST_NA|Cluster_NA|2015/01/01:0.0000027755,G-1810-SPT|GUA|ST_NA|Cluster_NA|2016/01/01:0.0019116124):0.0117310122):0.0004372068,((G-0430|GUA|ST_NA|Cluster_NA|2011/01/01:0.0015448648,(((G-0544|GUA|ST_NA|Cluster_NA|2012/01/01:0.0023280418,G-0820|GUA|ST_NA|Cluster_NA|2012/01/01:0.0073392771):0.0024758851,G-0666|GUA|ST_NA|Cluster_NA|2012/01/01:0.0077148211):0.0007068739,G-0611|GUA|ST_NA|Cluster_NA|2012/01/01:0.0068066509):0.0006076257):0.0007693779,G-1044|GUA|ST_NA|Cluster_NA|2013/01/01:0.0052951839):0.0000027755):0.0010563263):0.0007418312,G-0425|GUA|ST_NA|Cluster_NA|2011/01/01:0.0030296033):0.0000079484,G-0843|GUA|ST_NA|Cluster_NA|2013/01/01:0.0033938721):0.0008457433,G-0613|GUA|ST_NA|Cluster_NA|2012/01/01:0.0000027755):0.0019042374,G-0615|GUA|ST_NA|Cluster_NA|2012/01/01:0.0060086272):0.0077319975):0.0014933525):0.0067747907,((((((((CEC-20-1605|MEX|ST_1|Cluster_NA|2020/10/02:0.0216631312,((E3700-KAOM|MEX|ST_3|Cluster_NA|2017/01/01:0.0070996867,(E3984-LAO|MEX|ST_3|Cluster_NA|2017/01/01:0.0078877065,E5748-LAP|MEX|ST_3|Cluster_NA|2017/01/01:0.0057135334):0.0032405442):0.0008610091,E6778-UOV|MEX|ST_3|Cluster_NA|2018/01/01:0.0032340943):0.0051117743):0.0094854797,E2397-JMC|MEX|ST_3|Cluster_NA|2015/01/01:0.0197140761):0.0043863653,(CEC-21-2641|MEX|ST_2|Cluster_NA|2021/02/11:0.0339285082,(((E2161-OGC|MEX|ST_3|Cluster_NA|2015/01/01:0.0000027755,E2787-JHMC|MEX|ST_3|Cluster_NA|2016/01/01:0.0012742260):0.0023573297,E3147-ESG|MEX|ST_3|Cluster_NA|2016/01/01:0.0019148390):0.0000059124,E3150-IGA|MEX|ST_3|Cluster_NA|2016/01/01:0.0000055534):0.0348162659):0.0013463408):0.0000059888,((E1327-LHS|MEX|ST_3|Cluster_NA|2013/01/01:0.0032286610,E1331-MGLC|MEX|ST_3|Cluster_NA|2013/01/01:0.0050330309):0.0120842004,(E5320-CEVR|MEX|ST_3|Cluster_NA|2017/01/01:0.0280795537,E7468-ALE|MEX|ST_3|Cluster_NA|2018/01/01:0.0117755178):0.0056483601):0.0084899340):0.0015903659,(E1596-CEV|MEX|ST_3|Cluster_NA|2014/01/01:0.0045036246,E1599-REL|MEX|ST_3|Cluster_NA|2014/01/01:0.0033272881):0.0250380694):0.0025744558,(((E2303-MAAA|MEX|ST_3|Cluster_NA|2015/01/01:0.0063596088,E7414-JCL|MEX|ST_3|Cluster_NA|2018/01/01:0.0023356466):0.0014357323,E3971-SMC|MEX|ST_3|Cluster_NA|2017/01/01:0.0092548688):0.0130946281,E5971-JADG|MEX|ST_3|Cluster_NA|2018/01/01:0.0297685390):0.0044237157):0.0006500072,E4674-AHCR|MEX|ST_3|Cluster_NA|2017/01/01:0.0408311310):0.0005353640,E4572-RGT|MEX|ST_3|Cluster_NA|2017/01/01:0.0179094429):0.0013098141):0.0066385874,(((KEXV01029350|BR|ST_NA|Cluster_NA|2015/01/01:0.0355113128,KEXV01030866|BR|ST_NA|Cluster_NA|2015/01/01:0.0227894289):0.0150881205,E3843-SCG|MEX|ST_3|Cluster_NA|2017/01/01:0.0540185738):0.0039730291,(E5135-JLL|MEX|ST_3|Cluster_NA|2017/01/01:0.0057098493,E5136-GLL|MEX|ST_3|Cluster_NA|2017/01/01:0.0004923124):0.0314294542):0.0040901566):0.0000070654,(((((((((CEC-19-0446|MEX|ST_1|Cluster_NA|2019/10/03:0.0078661820,CEC-20-1098|MEX|ST_1|Cluster_NA|2020/08/07:0.0060468817):0.0023622574,CEC-21-2551|MEX|ST_1|Cluster_NA|2021/02/03:0.0152343979):0.0009697248,((CEC-21-2510|MEX|ST_1|Cluster_NA|2021/01/29:0.0000027755,CEC-21-2557|MEX|ST_1|Cluster_NA|2021/02/04:0.0062988176):0.0045219162,CEC-22-8000|MEX|ST_1|Cluster_NA|2022/06/17:0.0149450532):0.0029481548):0.0006565421,E2557-EPH|MEX|ST_3|Cluster_NA|2015/01/01:0.0009538026):0.0040524212,((E2973-JASH|MEX|ST_3|Cluster_NA|2016/01/01:0.0063145508,E7205-JFCO|MEX|ST_3|Cluster_NA|2018/01/01:0.0129907489):0.0007218806,E7344-AAPA|MEX|ST_3|Cluster_NA|2018/01/01:0.0072912241):0.0000065898):0.0027954127,(CEC-20-1876|MEX|ST_1|Cluster_NA|2020/10/28:0.0065646261,CEC-22-8988|MEX|ST_1|Cluster_NA|2022/09/19:0.0056041398):0.0174667054):0.0020115716,CEC-20-2264|MEX|ST_2|Cluster_NA|2020/12/11:0.0140069413):0.0029305760,(((E1586-ODN|MEX|ST_3|Cluster_NA|2014/01/01:0.0014575323,E2976-HPC|MEX|ST_3|Cluster_NA|2016/01/01:0.0068530629):0.0014645050,E2965-HJC|MEX|ST_3|Cluster_NA|2016/01/01:0.0050685266):0.0094208062,(((E1652-JSR|MEX|ST_3|Cluster_NA|2014/01/01:0.0023653201,(E2699-JAGG|MEX|ST_3|Cluster_NA|2015/01/01:0.0000027755,(E2837-GRR|MEX|ST_3|Cluster_NA|2016/01/01:0.0000027755,E2838-ACCC|MEX|ST_3|Cluster_NA|2016/01/01:0.0000027755):0.0028501121):0.0080320200):0.0007141582,E2985-CHZ|MEX|ST_3|Cluster_NA|2016/01/01:0.0049009160):0.0014812145,(E1977-JGB|MEX|ST_3|Cluster_NA|2015/01/01:0.0088271860,E6688-ESC|MEX|ST_3|Cluster_NA|2018/01/01:0.0051223478):0.0008990312):0.0029655479):0.0032926398):0.0094720057,(E0831-KIGT|MEX|ST_3|Cluster_NA|2013/01/01:0.0299115642,E6346-MFDV|MEX|ST_3|Cluster_NA|2018/01/01:0.0044451533):0.0082928306):0.0104202528):0.0008048946,((((((((((CEC-19-0101|MEX|ST_1|Cluster_NA|2019/08/23:0.0060452520,CEC-21-3104|MEX|ST_2|Cluster_NA|2021/03/26:0.0088729861):0.0051136792,((CEC-22-6190|MEX|ST_1|Cluster_NA|2022/01/19:0.0004305860,CEC-22-8477|MEX|ST_1|Cluster_NA|2022/08/04:0.0010380978):0.0163665797,CEC-22-8016|MEX|ST_2|Cluster_NA|2022/06/21:0.0147486783):0.0034633503):0.0050471353,CEC-22-8717|MEX|ST_1|Cluster_NA|2022/08/23:0.0140278572):0.0085132682,(CEC-22-5985|MEX|ST_1|Cluster_NA|2022/01/04:0.0130006748,CEC-22-8267|MEX|ST_2|Cluster_NA|2022/07/11:0.0254389371):0.0036937535):0.0007056240,((((CEC-20-1394|MEX|ST_2|Cluster_NA|2020/09/09:0.0036881137,(CEC-21-3097|MEX|ST_2|Cluster_NA|2021/03/26:0.0079228706,CEC-21-5820|MEX|ST_2|Cluster_NA|2021/12/06:0.0119981764):0.0009412935):0.0059473520,((CEC-20-1688|MEX|ST_2|Cluster_NA|2020/10/12:0.0157634368,CEC-21-5634|MEX|ST_1|Cluster_NA|2021/11/22:0.0118002686):0.0004683092,(CEC-21-4235|MEX|ST_1|Cluster_NA|2021/07/07:0.0078281487,CEC-21-5635|MEX|ST_1|Cluster_NA|2021/11/12:0.0072580670):0.0008034541):0.0000056389):0.0000060242,E1895-CEGS|MEX|ST_1|Cluster_NA|2015/01/01:0.0066650894):0.0021164157,((((((CEC-21-2550|MEX|ST_2|Cluster_NA|2021/02/03:0.0045849520,CEC-21-5325|MEX|ST_2|Cluster_NA|2021/10/22:0.0054564800):0.0039532307,(CEC-22-7049|MEX|ST_2|Cluster_NA|2022/04/04:0.0023629353,CEC-22-8485|MEX|ST_2|Cluster_NA|2022/08/04:0.0066700110):0.0008000069):0.0023109371,CEC-22-8894|MEX|ST_2|Cluster_NA|2022/09/06:0.0058726881):0.0003088680,CEC-22-6520|MEX|ST_2|Cluster_NA|2022/02/18:0.0170505512):0.0210170644,E2670-OLB|MEX|ST_1|Cluster_NA|2015/01/01:0.0145205354):0.0017832089,CEC-21-4813|MEX|ST_1|Cluster_NA|2021/09/13:0.0052787592):0.0043815794):0.0087409867):0.0115350055,CEC-22-7003|MEX|ST_2|Cluster_NA|2022/03/30:0.0249718650):0.0073671038,(((((CEC-21-4363|MEX|ST_1|Cluster_NA|2021/07/19:0.0046024243,CEC-22-8290|MEX|ST_1|Cluster_NA|2022/07/12:0.0044455660):0.0216459829,E1637-DMM|MEX|ST_1|Cluster_NA|2014/01/01:0.0238157500):0.0017920235,(KEXV01038503|BR|ST_NA|Cluster_NA|2016/01/01:0.0275984790,(MG942972|US|ST_NA|Cluster_NA|2014/01/01:0.0027304556,MG943367|US|ST_NA|Cluster_NA|2015/01/01:0.0005406811):0.0361738262):0.0103289819):0.0035328154,CEC-22-9501|MEX|ST_2|Cluster_NA|2022/11/04:0.0461634698):0.0065207266,(MG943451|US|ST_NA|Cluster_NA|2015/01/01:0.0394985754,(MH789613|US|ST_NA|Cluster_NA|2016/01/01:0.0221577986,E5080-JLAC|MEX|ST_3|Cluster_NA|2017/01/01:0.0424328750):0.0017557034):0.0021992106):0.0028814171):0.0016574620,((((((((CEC-20-1374|MEX|ST_2|Cluster_NA|2020/09/07:0.0108060969,CEC-20-1377|MEX|ST_2|Cluster_NA|2020/09/07:0.0021372795):0.0018181143,CEC-22-7000|MEX|ST_2|Cluster_NA|2022/03/30:0.0086398659):0.0119430300,E5391-CDSL|MEX|ST_3|Cluster_NA|2017/01/01:0.0297527656):0.0038323372,((CEC-21-4607|MEX|ST_1|Cluster_NA|2021/08/18:0.0090134164,(CEC-22-6367|MEX|ST_2|Cluster_NA|2022/02/04:0.0068917157,CEC-22-9800|MEX|ST_2|Cluster_NA|2022/12/07:0.0014094409):0.0121068779):0.0032700457,CEC-22-7083|MEX|ST_1|Cluster_NA|2022/04/06:0.0222944694):0.0098943229):0.0142095164,E0686-MSRT|MEX|ST_3|Cluster_NA|2012/01/01:0.0394295972):0.0041314374,((CEC-21-2798|MEX|ST_1|Cluster_NA|2021/03/01:0.0181694826,CEC-21-4395|MEX|ST_1|Cluster_NA|2021/07/21:0.0164334182):0.0224799047,((E1504-FDLP|MEX|ST_1|Cluster_NA|2014/01/01:0.0000065826,E1539-VYF|MEX|ST_1|Cluster_NA|2014/01/01:0.0094845886):0.0189147111,((E4165-ESA|MEX|ST_3|Cluster_NA|2017/01/01:0.0083758580,E6002-FPC|MEX|ST_3|Cluster_NA|2018/01/01:0.0140694805):0.0126005566,E4456-ROR|MEX|ST_3|Cluster_NA|2017/01/01:0.0304088454):0.0000070362):0.0067462665):0.0000072285):0.0021748255,((CEC-21-5447|MEX|ST_2|Cluster_NA|2021/11/04:0.0036137839,((CEC-21-5753|MEX|ST_2|Cluster_NA|2021/11/30:0.0040813519,(E7138-DLMX|MEX|ST_3|Cluster_NA|2018/01/01:0.0000060915,E7139-GSD|MEX|ST_3|Cluster_NA|2018/01/01:0.0028858564):0.0028471695):0.0009785735,E4729-JMRA|MEX|ST_1|Cluster_NA|2017/01/01:0.0018924801):0.0039858638):0.0348676997,(KEXV01044863|BR|ST_NA|Cluster_NA|2016/01/01:0.0090438313,KEXV01046782|BR|ST_NA|Cluster_NA|2017/01/01:0.0053702968):0.0330458827):0.0098164504):0.0005354065,((CEC-21-3165|MEX|ST_1|Cluster_NA|2021/04/05:0.0008658740,CEC-21-3739|MEX|ST_1|Cluster_NA|2021/05/21:0.0005957120):0.0184049046,E5087-FJVZ|MEX|ST_3|Cluster_NA|2017/01/01:0.0224290032):0.0083582291):0.0009754803):0.0012368607,(E3706-RYSA|MEX|ST_3|Cluster_NA|2017/01/01:0.0267113823,(E3969-JSPA|MEX|ST_3|Cluster_NA|2017/01/01:0.0216812933,E5390-MARM|MEX|ST_3|Cluster_NA|2017/01/01:0.0128585582):0.0144323215):0.0055044977):0.0000082179,(((((CEC-19-0659|MEX|ST_1|Cluster_NA|2019/10/23:0.0179140879,CEC-20-1364|MEX|ST_1|Cluster_NA|2020/09/07:0.0165662829):0.0230135276,CEC-21-3853|MEX|ST_1|Cluster_NA|2021/06/02:0.0187251235):0.0048803918,((CEC-21-4325|MEX|ST_1|Cluster_NA|2021/07/15:0.0244259089,(((CEC-21-5934|MEX|ST_1|Cluster_NA|2021/12/14:0.0021438300,CEC-22-8084|MEX|ST_2|Cluster_NA|2022/06/27:0.0025040076):0.0019974384,CEC-22-7876|MEX|ST_1|Cluster_NA|2022/06/07:0.0007444757):0.0154995987,CEC-22-6076|MEX|ST_1|Cluster_NA|2022/01/11:0.0314722555):0.0090900818):0.0152254725,E0507-NAM|MEX|ST_3|Cluster_NA|2012/01/01:0.0299536384):0.0027458877):0.0001332720,((E1002-JFR|MEX|ST_3|Cluster_NA|2013/01/01:0.0357386957,E1402-ERR|MEX|ST_3|Cluster_NA|2014/01/01:0.0350608355):0.0045961098,(E1492-MHH|MEX|ST_3|Cluster_NA|2014/01/01:0.0038998308,E1493-JVB|MEX|ST_3|Cluster_NA|2014/01/01:0.0065012862):0.0255321669):0.0025941691):0.0004920121,((((CEC-20-2277|MEX|ST_1|Cluster_NA|2020/12/14:0.0045678258,CEC-21-3391|MEX|ST_1|Cluster_NA|2021/04/21:0.0069458507):0.0016152710,(CEC-22-9390|MEX|ST_2|Cluster_NA|2022/10/24:0.0023959443,CEC-22-9392|MEX|ST_2|Cluster_NA|2022/10/24:0.0003989935):0.0093495065):0.0199419626,E1350-FBMG|MEX|ST_1|Cluster_NA|2013/01/01:0.0248424432):0.0035975293,CEC-21-4475|MEX|ST_2|Cluster_NA|2021/08/05:0.0438599593):0.0031466622):0.0020533230):0.0018768826):0.0009821002,E7012-MORM|MEX|ST_3|Cluster_NA|2018/01/01:0.0198579506):0.0016873113,((((((((((CEC-21-2694|MEX|ST_1|Cluster_NA|2021/02/18:0.0016927464,CEC-21-3230|MEX|ST_2|Cluster_NA|2021/04/09:0.0021677393):0.0052653307,((E5555-YRB|MEX|ST_3|Cluster_NA|2017/01/01:0.0009356771,E6195-KFGL|MEX|ST_3|Cluster_NA|2018/01/01:0.0000027755):0.0009363085,E6843-HFZ|MEX|ST_3|Cluster_NA|2018/01/01:0.0000027755):0.0018648172):0.0036504045,E6256-RRY|MEX|ST_3|Cluster_NA|2018/01/01:0.0000027755):0.0038885012,E3676-ESR|MEX|ST_3|Cluster_NA|2017/01/01:0.0105957809):0.0069516559,E6842-JMAA|MEX|ST_3|Cluster_NA|2018/01/01:0.0103574820):0.0168445901,(E3788-JAMO|MEX|ST_3|Cluster_NA|2017/01/01:0.0098936313,E4301-MMLH|MEX|ST_3|Cluster_NA|2017/01/01:0.0065135406):0.0086171163):0.0127412375,MG942293|US|ST_NA|Cluster_NA|2012/01/01:0.0273231282):0.0069025537,((CEC-22-8901|MEX|ST_1|Cluster_NA|2022/09/06:0.0235380130,((E2997-SCC|MEX|ST_3|Cluster_NA|2016/01/01:0.0000081686,E7084-JCHO|MEX|ST_3|Cluster_NA|2018/01/01:0.0251532884):0.0168632545,E7337-CGF|MEX|ST_3|Cluster_NA|2018/01/01:0.0237384934):0.0087937312):0.0045389793,(MH353511|US|ST_NA|Cluster_NA|2011/01/01:0.0386807936,MK580178|US|ST_NA|Cluster_NA|2017/01/01:0.0295627301):0.0096103851):0.0014890019):0.0028247049,(E3240-CCG|MEX|ST_3|Cluster_NA|2017/01/01:0.0192720507,E7272-VAC|MEX|ST_3|Cluster_NA|2018/01/01:0.0228814387):0.0031221965):0.0000061450,(((CEC-21-4969|MEX|ST_2|Cluster_NA|2021/09/24:0.0074614643,CEC-21-5060|MEX|ST_1|Cluster_NA|2021/10/01:0.0091188320):0.0335412161,E1440-JSC|MEX|ST_3|Cluster_NA|2014/01/01:0.0337510157):0.0045435903,(KEXV01031371|BR|ST_NA|Cluster_NA|2016/01/01:0.0307716086,(((KEXV01032587|BR|ST_NA|Cluster_NA|2017/01/01:0.0345515266,KEXV01038126|BR|ST_NA|Cluster_NA|2017/01/01:0.0394653026):0.0019497036,(KEXV01039314|BR|ST_NA|Cluster_NA|2017/01/01:0.0207800623,KEXV01043231|BR|ST_NA|Cluster_NA|2016/01/01:0.0323150724):0.0161206017):0.0076665953,(E5076-RALG|MEX|ST_3|Cluster_NA|2017/01/01:0.0031353018,(E6379-ELA|MEX|ST_3|Cluster_NA|2018/01/01:0.0096767137,E6380-CAM|MEX|ST_3|Cluster_NA|2018/01/01:0.0000027755):0.0020302365):0.0292289654):0.0034721520):0.0101965662):0.0019147846):0.0025507699):0.0004896884):0.0001428992,((((((CEC-19-0241|MEX|ST_1|Cluster_NA|2019/09/11:0.0003652297,CEC-20-1003|MEX|ST_1|Cluster_NA|2020/07/24:0.0011481029):0.0238818739,((((CEC-22-6210|MEX|ST_1|Cluster_NA|2022/01/21:0.0055718688,CEC-22-6220|MEX|ST_1|Cluster_NA|2022/01/21:0.0118026510):0.0179270557,((E3594-RGV|MEX|ST_3|Cluster_NA|2017/01/01:0.0042972196,E5110-HJG|MEX|ST_3|Cluster_NA|2017/01/01:0.0045485615):0.0210051082,(E4427-MAVS|MEX|ST_2|Cluster_NA|2017/01/01:0.0044508068,E4910-PDCC|MEX|ST_3|Cluster_NA|2017/01/01:0.0206517590):0.0057185876):0.0038130132):0.0041898063,MF456556|US|ST_NA|Cluster_NA|2011/01/01:0.0341229728):0.0000058416,E1132-GRF|MEX|ST_1|Cluster_NA|2013/01/01:0.0228981411):0.0037378603):0.0102050153,(MG942928|US|ST_NA|Cluster_NA|2014/01/01:0.0220516765,E1549-OACG|MEX|ST_1|Cluster_NA|2014/01/01:0.0185825918):0.0061517555):0.0012959292,((((((((((((CEC-19-0331|MEX|ST_1|Cluster_44|2019/09/19:0.0024467126,CEC-19-0802|MEX|ST_2|Cluster_44|2019/11/13:0.0021610598):0.0044709203,CEC-21-5510|MEX|ST_1|Cluster_44|2021/11/05:0.0070792857):0.0024155530,(CEC-20-2291|MEX|ST_1|Cluster_44|2020/12/15:0.0081959089,CEC-21-3161|MEX|ST_1|Cluster_44|2021/04/05:0.0023981005):0.0025226703):0.0056799879,(CEC-20-2221|MEX|ST_2|Cluster_44|2020/12/07:0.0014598776,(((CEC-20-2289|MEX|ST_1|Cluster_44|2020/12/15:0.0035812208,CEC-22-7242|MEX|ST_2|Cluster_44|2022/04/22:0.0037441609):0.0012408019,CEC-22-7574|MEX|ST_1|Cluster_44|2022/05/18:0.0067418933):0.0004234644,(CEC-21-5657|MEX|ST_2|Cluster_44|2021/11/23:0.0034093467,CEC-21-5658|MEX|ST_2|Cluster_44|2021/11/23:0.0010310634):0.0071042255):0.0000075603):0.0021053499):0.0012653161,CEC-21-2984|MEX|ST_1|Cluster_44|2021/03/17:0.0052013817):0.0059167448,CEC-21-4751|MEX|ST_2|Cluster_NA|2021/09/02:0.0129879912):0.0038088738,(CEC-22-6497|MEX|ST_2|Cluster_NA|2022/02/16:0.0084860196,CEC-22-6524|MEX|ST_1|Cluster_NA|2022/02/18:0.0096408515):0.0176166370):0.0095224846,(((CEC-21-4177|MEX|ST_2|Cluster_NA|2021/07/01:0.0090649953,((((((CEC-21-5507|MEX|ST_1|Cluster_NA|2021/11/10:0.0004325488,CEC-22-8900|MEX|ST_1|Cluster_NA|2022/09/06:0.0000027755):0.0073650946,E6990-EOS|MEX|ST_3|Cluster_NA|2018/01/01:0.0049136254):0.0017984287,E3656-SDS|MEX|ST_3|Cluster_NA|2017/01/01:0.0028942822):0.0000071353,CEC-22-7844|MEX|ST_1|Cluster_NA|2022/06/06:0.0109354583):0.0036030472,((CEC-22-9804|MEX|ST_1|Cluster_NA|2022/12/08:0.0116404713,E7149-LFMG|MEX|ST_3|Cluster_NA|2018/01/01:0.0009785871):0.0028175184,E5348-LAGV|MEX|ST_3|Cluster_NA|2017/01/01:0.0038599825):0.0000066629):0.0000079093,E5005-AMO|MEX|ST_3|Cluster_NA|2017/01/01:0.0048595966):0.0012854198):0.0050919929,E6867-JCHS|MEX|ST_3|Cluster_NA|2018/01/01:0.0068106236):0.0011731346,E3435-MPF|MEX|ST_3|Cluster_NA|2017/01/01:0.0131772089):0.0057774275):0.0024995384,CEC-22-8874|MEX|ST_1|Cluster_NA|2022/09/05:0.0235492564):0.0022039531,E1488-MSE|MEX|ST_1|Cluster_NA|2014/01/01:0.0103358545):0.0119504869,E6068-AELV|MEX|ST_3|Cluster_NA|2018/01/01:0.0409815134):0.0035542967,((KEXV01009078|BR|ST_NA|Cluster_NA|2015/01/01:0.0243140899,(KEXV01016346|BR|ST_NA|Cluster_NA|2015/01/01:0.0095631861,KEXV01046403|BR|ST_NA|Cluster_NA|2017/01/01:0.0182838777):0.0244447090):0.0165168208,(E0694-ELV|MEX|ST_3|Cluster_NA|2012/01/01:0.0056748775,(E2576-MHLE|MEX|ST_3|Cluster_NA|2015/01/01:0.0000065826,E5296-JAMT|MEX|ST_3|Cluster_NA|2017/01/01:0.0139666248):0.0101250621):0.0231047281):0.0030519722):0.0009039157):0.0000055618,(((((CEC-21-3261|MEX|ST_1|Cluster_NA|2021/04/12:0.0025797671,E7466-FDM|MEX|ST_3|Cluster_NA|2018/01/01:0.0048460881):0.0188650493,CEC-21-5377|MEX|ST_1|Cluster_NA|2021/10/27:0.0304897504):0.0206304319,CEC-22-9485|MEX|ST_2|Cluster_NA|2022/10/31:0.0384834651):0.0000067077,(E4758-VMMT|MEX|ST_3|Cluster_NA|2017/01/01:0.0033512034,E5494-OARR|MEX|ST_3|Cluster_NA|2017/01/01:0.0000027755):0.0278330688):0.0019749337,((((((((CEC-22-6215|MEX|ST_1|Cluster_NA|2022/01/21:0.0050484661,(CEC-22-9076|MEX|ST_1|Cluster_NA|2022/09/26:0.0060986992,(CEC-22-9135|MEX|ST_1|Cluster_NA|2022/09/29:0.0075015755,CEC-22-9629|MEX|ST_1|Cluster_NA|2022/11/22:0.0000027755):0.0000056443):0.0011103563):0.0003447440,CEC-22-7576|MEX|ST_1|Cluster_NA|2022/05/18:0.0071304062):0.0122467553,(E3257-LTC|MEX|ST_3|Cluster_NA|2017/01/01:0.0110802711,E7056-JVB|MEX|ST_3|Cluster_NA|2018/01/01:0.0059846565):0.0029430634):0.0028456007,CEC-22-7483|MEX|ST_2|Cluster_NA|2022/05/12:0.0221580344):0.0018346434,E1665-PCFM|MEX|ST_1|Cluster_NA|2014/01/01:0.0097989822):0.0022645492,(E4407-AJMB|MEX|ST_3|Cluster_NA|2017/01/01:0.0029554740,E5432-MASS|MEX|ST_3|Cluster_NA|2017/01/01:0.0127812860):0.0152779550):0.0035366460,CEC-22-8053|MEX|ST_2|Cluster_NA|2022/06/23:0.0240278885):0.0079116506,(CEC-22-8153|MEX|ST_1|Cluster_NA|2022/07/01:0.0175805849,E5103-CMSB|MEX|ST_3|Cluster_NA|2017/01/01:0.0139130771):0.0211965804):0.0075648009):0.0002887682):0.0019784767,(((((((((CEC-19-0848|MEX|ST_1|Cluster_NA|2019/11/19:0.0079448824,E5201-MOM|MEX|ST_2|Cluster_NA|2017/01/01:0.0051029222):0.0020162468,CEC-20-2296|MEX|ST_2|Cluster_NA|2020/12/15:0.0104568409):0.0012832301,CEC-21-3784|MEX|ST_1|Cluster_NA|2021/05/24:0.0098846684):0.0024750234,CEC-21-4706|MEX|ST_2|Cluster_NA|2021/08/30:0.0211697925):0.0092886507,((E5026-LEJF|MEX|ST_1|Cluster_NA|2017/01/01:0.0018763179,E5027-CGP|MEX|ST_1|Cluster_NA|2017/01/01:0.0054115417):0.0056185374,E7511-RVP|MEX|ST_3|Cluster_NA|2018/01/01:0.0047543808):0.0141254285):0.0150568926,(CEC-21-4545|MEX|ST_2|Cluster_NA|2021/08/12:0.0394184663,(MH354878|US|ST_NA|Cluster_NA|2013/01/01:0.0019853960,MH354887|US|ST_NA|Cluster_NA|2013/01/01:0.0034828167):0.0336008207):0.0081301347):0.0031025258,((CEC-20-1865|MEX|ST_1|Cluster_NA|2020/10/28:0.0130984193,(CEC-22-6185|MEX|ST_2|Cluster_NA|2022/01/19:0.0000027755,CEC-22-6186|MEX|ST_1|Cluster_NA|2022/01/19:0.0000027755):0.0078569408):0.0305551958,(CEC-21-2456|MEX|ST_1|Cluster_NA|2021/01/22:0.0000027755,CEC-21-2724|MEX|ST_2|Cluster_NA|2021/02/19:0.0000027755):0.0386786528):0.0051339237):0.0008294063,((CEC-21-3923|MEX|ST_1|Cluster_NA|2021/06/08:0.0139758723,CEC-21-4357|MEX|ST_1|Cluster_NA|2021/07/19:0.0133403480):0.0237987759,((CEC-22-6335|MEX|ST_1|Cluster_NA|2022/02/01:0.0034099374,E7311-RRR|MEX|ST_3|Cluster_NA|2018/01/01:0.0010175218):0.0023655842,E1812-JLCH|MEX|ST_1|Cluster_NA|2014/01/01:0.0007373081):0.0312354190):0.0033435505):0.0000069708,(((((((CEC-20-2288|MEX|ST_1|Cluster_NA|2020/12/14:0.0014559544,CEC-22-6979|MEX|ST_1|Cluster_NA|2022/03/29:0.0011039559):0.0035326508,E7338-DGH|MEX|ST_3|Cluster_NA|2018/01/01:0.0000027755):0.0186001851,((E0094-EALA|MEX|ST_3|Cluster_NA|2011/01/01:0.0054579810,E1171-JAZC|MEX|ST_3|Cluster_NA|2013/01/01:0.0125896016):0.0009190439,E1971-SRT|MEX|ST_3|Cluster_NA|2015/01/01:0.0062022115):0.0012783337):0.0042934096,(E1478-DMA|MEX|ST_3|Cluster_NA|2014/01/01:0.0216704255,E6786-YSC|MEX|ST_3|Cluster_NA|2018/01/01:0.0199785620):0.0018775513):0.0124374764,((E1084-JLCR|MEX|ST_3|Cluster_NA|2013/01/01:0.0161150370,((E1155-RCC|MEX|ST_3|Cluster_NA|2013/01/01:0.0000065826,(E7281-RAPR|MEX|ST_3|Cluster_NA|2018/01/01:0.0000027755,E7464-AECS|MEX|ST_3|Cluster_NA|2018/01/01:0.0013154866):0.0090958031):0.0042019442,(E3314-CNCA|MEX|ST_3|Cluster_NA|2017/01/01:0.0154008750,E4528-JAIR|MEX|ST_3|Cluster_NA|2017/01/01:0.0133710065):0.0005395152):0.0055230686):0.0118643984,(E1796-LPV|MEX|ST_3|Cluster_NA|2014/01/01:0.0198860123,E5729-JACJ|MEX|ST_3|Cluster_NA|2017/01/01:0.0347378250):0.0048091232):0.0025351846):0.0032903680,((E0610-JLBC|MEX|ST_3|Cluster_NA|2012/01/01:0.0239819506,(E2971-FMO|MEX|ST_3|Cluster_NA|2016/01/01:0.0045030290,E4364-YGD|MEX|ST_3|Cluster_NA|2017/01/01:0.0048321954):0.0102682608):0.0034433457,(E1085-ACC|MEX|ST_3|Cluster_NA|2013/01/01:0.0249557986,E1584-GHMP|MEX|ST_3|Cluster_NA|2014/01/01:0.0228239676):0.0045597909):0.0007563896):0.0076029943,(CEC-22-8540|MEX|ST_1|Cluster_NA|2022/08/09:0.0045128817,((CEC-22-8767|MEX|ST_1|Cluster_NA|2022/08/25:0.0119764905,(E3299-JPAE|MEX|ST_3|Cluster_NA|2017/01/01:0.0049486624,E4520-VCA|MEX|ST_3|Cluster_NA|2017/01/01:0.0029891848):0.0027426231):0.0095741305,(E0282-CHH|MEX|ST_3|Cluster_NA|2012/01/01:0.0014629985,E2693-LAM|MEX|ST_3|Cluster_NA|2015/01/01:0.0058654948):0.0010738251):0.0109399886):0.0083407141):0.0081137246):0.0011103768):0.0004207266):0.0012009957):0.0053641701,((((((((((((((((((((CEC-19-0009|MEX|ST_2|Cluster_NA|2019/07/17:0.0066407619,CEC-21-4649|MEX|ST_1|Cluster_NA|2021/08/23:0.0044487158):0.0028299113,CEC-19-0069|MEX|ST_2|Cluster_NA|2019/07/24:0.0099271072):0.0008919661,(CEC-20-1431|MEX|ST_1|Cluster_NA|2020/09/14:0.0061558454,(CEC-22-6894|MEX|ST_1|Cluster_NA|2022/03/23:0.0039656779,CEC-22-8274|MEX|ST_1|Cluster_NA|2022/07/12:0.0060750329):0.0086174134):0.0048071484):0.0164938421,E4138-ASC|MEX|ST_2|Cluster_NA|2017/01/01:0.0219516614):0.0043923939,CEC-21-2876|MEX|ST_1|Cluster_NA|2021/03/08:0.0201877404):0.0020968135,CEC-21-3988|MEX|ST_2|Cluster_NA|2021/06/15:0.0169599497):0.0008208481,((((CEC-19-0547|MEX|ST_1|Cluster_NA|2019/10/11:0.0115945989,CEC-22-7725|MEX|ST_1|Cluster_NA|2022/05/30:0.0115490567):0.0024683952,(CEC-19-1006|MEX|ST_2|Cluster_NA|2019/12/09:0.0145423411,((CEC-21-5349|MEX|ST_1|Cluster_NA|2021/10/26:0.0130137031,CEC-22-8989|MEX|ST_1|Cluster_NA|2022/09/19:0.0107505520):0.0153233552,E3512-JESG|MEX|ST_3|Cluster_NA|2017/01/01:0.0029194514):0.0145534799):0.0042615647):0.0084926808,(((CEC-21-2345|MEX|ST_1|Cluster_NA|2021/01/12:0.0052812029,CEC-21-5925|MEX|ST_1|Cluster_NA|2021/12/14:0.0045913745):0.0013836174,CEC-22-6567|MEX|ST_1|Cluster_NA|2022/02/22:0.0090711335):0.0156831187,E3152-JARE|MEX|ST_1|Cluster_NA|2016/01/01:0.0050348824):0.0017104428):0.0011214556,CEC-22-9127|MEX|ST_1|Cluster_NA|2022/09/28:0.0134868049):0.0008349385):0.0003670601,((((CEC-19-0111|MEX|ST_1|Cluster_NA|2019/08/23:0.0026580301,CEC-22-7011|MEX|ST_1|Cluster_NA|2022/03/31:0.0076498762):0.0041973985,E5169-EVGP|MEX|ST_1|Cluster_NA|2017/01/01:0.0009069716):0.0053178536,(CEC-22-7875|MEX|ST_1|Cluster_NA|2022/06/07:0.0073475843,(CEC-22-8141|MEX|ST_1|Cluster_NA|2022/06/30:0.0035967678,CEC-22-9533|MEX|ST_2|Cluster_NA|2022/11/08:0.0070620696):0.0006471347):0.0032207344):0.0050427401,((((CEC-20-1481|MEX|ST_2|Cluster_NA|2020/09/18:0.0096765585,(CEC-22-6246|MEX|ST_1|Cluster_NA|2022/01/25:0.0078755660,CEC-22-9655|MEX|ST_2|Cluster_NA|2022/11/24:0.0046459235):0.0006950839):0.0054097141,(CEC-21-3123|MEX|ST_1|Cluster_NA|2021/03/29:0.0054186936,CEC-22-6261|MEX|ST_2|Cluster_NA|2022/01/26:0.0042075410):0.0066532539):0.0054563176,CEC-21-3905|MEX|ST_1|Cluster_NA|2021/06/08:0.0088469758):0.0033874116,E1407-GEFM|MEX|ST_2|Cluster_NA|2014/01/01:0.0046541274):0.0056785969):0.0004786607):0.0000078709,(((((((((CEC-19-0220|MEX|ST_1|Cluster_NA|2019/09/06:0.0082664530,((CEC-20-1132|MEX|ST_1|Cluster_NA|2020/08/13:0.0066950785,CEC-22-7001|MEX|ST_1|Cluster_NA|2022/03/30:0.0028850142):0.0010198159,CEC-21-2907|MEX|ST_1|Cluster_NA|2021/03/09:0.0029807752):0.0081209226):0.0007653722,E2401-JIA|MEX|ST_3|Cluster_NA|2015/01/01:0.0040140669):0.0069381378,E4641-DOSB|MEX|ST_1|Cluster_NA|2017/01/01:0.0171726120):0.0018187125,E1221-GGG|MEX|ST_3|Cluster_NA|2013/01/01:0.0039219561):0.0022070698,(CEC-21-3134|MEX|ST_2|Cluster_NA|2021/03/30:0.0205188497,(((CEC-21-3955|MEX|ST_1|Cluster_NA|2021/06/10:0.0116499180,E4936-SMG|MEX|ST_3|Cluster_NA|2017/01/01:0.0037657172):0.0013088938,E5385-CZE|MEX|ST_3|Cluster_NA|2017/01/01:0.0028811119):0.0055580544,E2235-JJBF|MEX|ST_3|Cluster_NA|2015/01/01:0.0026100684):0.0025107112):0.0052673351):0.0013026977,(((CEC-21-2348|MEX|ST_1|Cluster_NA|2021/01/12:0.0110196502,((CEC-21-4622|MEX|ST_2|Cluster_NA|2021/08/19:0.0027300941,E1357-JGTG|MEX|ST_2|Cluster_NA|2014/01/01:0.0036049239):0.0027521013,(E1383-AACS|MEX|ST_1|Cluster_NA|2014/01/01:0.0051676697,H-0171-BAFL|HON|ST_NA|Cluster_NA|2013/01/01:0.0000027755):0.0007769841):0.0040407500):0.0005088197,CEC-22-6811|MEX|ST_1|Cluster_NA|2022/03/15:0.0140473349):0.0095069822,(((CEC-22-6326|MEX|ST_2|Cluster_NA|2022/02/01:0.0031957253,CEC-22-8252|MEX|ST_1|Cluster_NA|2022/07/08:0.0091710662):0.0133635212,E2154-MASC|MEX|ST_1|Cluster_NA|2015/01/01:0.0041480940):0.0071965769,E0660-ODRH|MEX|ST_1|Cluster_NA|2012/01/01:0.0203987983):0.0037306081):0.0000079756):0.0000027755,((E4697-UPG|MEX|ST_3|Cluster_NA|2017/01/01:0.0066306681,E5092-JMN|MEX|ST_3|Cluster_NA|2017/01/01:0.0005453218):0.0097848753,E4865-UVM|MEX|ST_1|Cluster_NA|2017/01/01:0.0211922242):0.0000056389):0.0004133031,((CEC-21-5796|MEX|ST_1|Cluster_NA|2021/12/03:0.0080842791,CEC-22-8830|MEX|ST_2|Cluster_NA|2022/09/01:0.0084686364):0.0042376049,E5063-CADJ|MEX|ST_1|Cluster_NA|2017/01/01:0.0082766961):0.0149038967):0.0009582298,(((((CEC-20-1176|MEX|ST_2|Cluster_NA|2020/08/17:0.0042032095,CEC-21-3816|MEX|ST_2|Cluster_NA|2021/05/31:0.0003945457):0.0021195382,((CEC-20-2007|MEX|ST_2|Cluster_NA|2020/11/12:0.0000027755,CEC-20-2069|MEX|ST_2|Cluster_NA|2020/11/20:0.0004386648):0.0015480309,CEC-21-4220|MEX|ST_1|Cluster_NA|2021/07/07:0.0033735410):0.0011904964):0.0023703752,CEC-21-2538|MEX|ST_1|Cluster_NA|2021/02/02:0.0035860776):0.0092903246,(E2202-LERO|MEX|ST_1|Cluster_NA|2015/01/01:0.0011404703,E3772-JIGG|MEX|ST_3|Cluster_NA|2017/01/01:0.0054943043):0.0064118002):0.0058522888,(CEC-20-1413|MEX|ST_1|Cluster_NA|2020/09/11:0.0040068365,CEC-21-2952|MEX|ST_1|Cluster_NA|2021/03/16:0.0041541972):0.0149776175):0.0021219739):0.0000027755):0.0049616721,((((((((((((((((((((CEC-19-0036|MEX|ST_1|Cluster_246|2019/07/24:0.0039918930,(CEC-19-0856|MEX|ST_1|Cluster_246|2019/11/20:0.0029896463,((CEC-20-0898|MEX|ST_1|Cluster_246|2020/07/10:0.0003573082,CEC-20-1714|MEX|ST_1|Cluster_246|2020/10/15:0.0000027755):0.0023926171,((CEC-21-3823|MEX|ST_1|Cluster_246|2021/05/31:0.0000027755,CEC-22-8195|MEX|ST_1|Cluster_246|2022/07/05:0.0003583521):0.0034713750,((CEC-21-4987|MEX|ST_1|Cluster_246|2021/09/27:0.0041032950,CEC-22-7100|MEX|ST_1|Cluster_246|2022/04/07:0.0033947605):0.0003664393,(CEC-21-5370|MEX|ST_1|Cluster_246|2021/10/27:0.0061738545,(CEC-22-6404|MEX|ST_1|Cluster_246|2022/02/09:0.0084917707,CEC-22-6620|MEX|ST_1|Cluster_246|2022/02/28:0.0052244151):0.0009453910):0.0015551469):0.0007082587):0.0009452934):0.0010549588):0.0008426781):0.0006398561,CEC-20-1786|MEX|ST_1|Cluster_246|2020/10/21:0.0003556267):0.0017827024,(((CEC-21-3494|MEX|ST_1|Cluster_246|2021/04/29:0.0048204778,(CEC-22-8140|MEX|ST_1|Cluster_NA|2022/06/30:0.0020175430,CEC-22-8883|MEX|ST_1|Cluster_246|2022/09/05:0.0065786268):0.0014687184):0.0001073183,CEC-22-6921|MEX|ST_1|Cluster_246|2022/03/24:0.0009909967):0.0047235157,(CEC-21-4397|MEX|ST_1|Cluster_246|2021/07/21:0.0074118693,CEC-21-5063|MEX|ST_1|Cluster_246|2021/10/01:0.0058965094):0.0032408132):0.0025314985):0.0000027755,E2567-RGC|MEX|ST_1|Cluster_NA|2015/01/01:0.0011771052):0.0007065258,CEC-21-5331|MEX|ST_1|Cluster_246|2021/10/25:0.0115563554):0.0027700130,CEC-20-1430|MEX|ST_1|Cluster_246|2020/09/14:0.0052964319):0.0077067902,((((CEC-20-1473|MEX|ST_2|Cluster_NA|2020/09/18:0.0000027755,CEC-21-5638|MEX|ST_1|Cluster_NA|2021/11/22:0.0033430021):0.0041414953,(CEC-21-5367|MEX|ST_1|Cluster_NA|2021/10/27:0.0038009623,CEC-22-7811|MEX|ST_1|Cluster_NA|2022/06/03:0.0061333755):0.0007295158):0.0003356963,CEC-22-7822|MEX|ST_1|Cluster_NA|2022/06/03:0.0064233174):0.0048455060,((CEC-21-4728|MEX|ST_1|Cluster_NA|2021/09/01:0.0007684723,CEC-21-4734|MEX|ST_1|Cluster_NA|2021/09/01:0.0000027755):0.0056206094,CEC-22-9480|MEX|ST_1|Cluster_NA|2022/11/03:0.0034785646):0.0048521827):0.0015941895):0.0024475667,(((CEC-20-2186|MEX|ST_1|Cluster_NA|2020/12/02:0.0042512475,CEC-21-4266|MEX|ST_2|Cluster_NA|2021/07/09:0.0049471373):0.0025616139,CEC-22-9419|MEX|ST_1|Cluster_NA|2022/10/26:0.0081581424):0.0010045021,E2045-RUGM|MEX|ST_2|Cluster_NA|2015/01/01:0.0029878585):0.0009766628):0.0010102357,((((((((((CEC-21-2394|MEX|ST_1|Cluster_NA|2021/01/18:0.0010590111,(CEC-21-3320|MEX|ST_1|Cluster_NA|2021/04/14:0.0000065826,CEC-21-5928|MEX|ST_1|Cluster_NA|2021/12/14:0.0019894370):0.0004921179):0.0000065826,CEC-21-5337|MEX|ST_1|Cluster_NA|2021/10/25:0.0028706689):0.0000027755,CEC-21-4396|MEX|ST_1|Cluster_NA|2021/07/21:0.0021266099):0.0003539198,CEC-21-2567|MEX|ST_1|Cluster_NA|2021/02/05:0.0010593122):0.0000027755,CEC-21-5403|MEX|ST_1|Cluster_NA|2021/10/28:0.0010622005):0.0000027755,CEC-22-8682|MEX|ST_1|Cluster_NA|2022/08/19:0.0032055942):0.0038454906,CEC-21-5479|MEX|ST_1|Cluster_NA|2021/11/08:0.0020101029):0.0339478500,(CEC-21-2679|MEX|ST_1|Cluster_NA|2021/02/17:0.0023178864,(CEC-21-4725|MEX|ST_2|Cluster_NA|2021/09/01:0.0015136983,(CEC-22-8846|MEX|ST_1|Cluster_NA|2022/09/01:0.0041267676,CEC-22-9201|MEX|ST_2|Cluster_NA|2022/10/04:0.0064254589):0.0015893457):0.0012815741):0.0014023124):0.0026387206,E5144-JLJ|MEX|ST_1|Cluster_NA|2017/01/01:0.0217712786):0.0057506931,CEC-21-5870|MEX|ST_1|Cluster_NA|2021/12/08:0.0144505439):0.0000074958):0.0004558238,((CEC-20-1397|MEX|ST_1|Cluster_NA|2020/09/10:0.0098993957,E6415-RIGM|MEX|ST_3|Cluster_NA|2018/01/01:0.0109056306):0.0056019221,(CEC-22-6513|MEX|ST_1|Cluster_NA|2022/02/16:0.0114702881,E4856-CUGL|MEX|ST_1|Cluster_NA|2017/01/01:0.0039159943):0.0009388093):0.0004115080):0.0011246483,((CEC-21-4103|MEX|ST_2|Cluster_NA|2021/06/24:0.0035640479,CEC-22-9457|MEX|ST_2|Cluster_NA|2022/10/31:0.0064594043):0.0004909807,(CEC-22-9126|MEX|ST_1|Cluster_NA|2022/09/28:0.0001769219,CEC-22-9301|MEX|ST_1|Cluster_NA|2022/10/14:0.0025174414):0.0026108229):0.0102653462):0.0021149760,CEC-19-0886|MEX|ST_2|Cluster_NA|2019/11/22:0.0198794816):0.0012605625,(CEC-19-0424|MEX|ST_1|Cluster_NA|2019/10/02:0.0061190418,(CEC-21-4140|MEX|ST_2|Cluster_NA|2021/06/29:0.0000027755,CEC-22-7046|MEX|ST_1|Cluster_NA|2022/04/04:0.0087635781):0.0114084792):0.0083559626):0.0009485305,((((((((CEC-19-0147|MEX|ST_1|Cluster_NA|2019/08/29:0.0022559188,(CEC-20-2125|MEX|ST_1|Cluster_NA|2020/11/27:0.0014510034,CEC-21-5591|MEX|ST_1|Cluster_NA|2021/11/12:0.0021894586):0.0000065826):0.0051728387,((((CEC-20-1656|MEX|ST_2|Cluster_NA|2020/10/08:0.0032929991,E3436-JCGG|MEX|ST_3|Cluster_NA|2017/01/01:0.0000027755):0.0000027755,E6949-GASL|MEX|ST_3|Cluster_NA|2018/01/01:0.0009523971):0.0026762443,CEC-21-5588|MEX|ST_1|Cluster_NA|2021/11/18:0.0088052687):0.0011312815,(CEC-21-2661|MEX|ST_2|Cluster_NA|2021/02/15:0.0045114487,CEC-21-4807|MEX|ST_1|Cluster_NA|2021/09/09:0.0036927181):0.0008317483):0.0036236402):0.0007625002,CEC-22-9434|MEX|ST_2|Cluster_NA|2022/10/27:0.0206601409):0.0009845016,((((((CEC-19-0316|MEX|ST_2|Cluster_NA|2019/09/18:0.0028888902,CEC-20-0920|MEX|ST_2|Cluster_NA|2020/07/14:0.0047366846):0.0003552480,((CEC-20-1049|MEX|ST_2|Cluster_NA|2020/07/31:0.0018874334,CEC-22-8083|MEX|ST_2|Cluster_NA|2022/06/27:0.0008630064):0.0011299001,(CEC-21-4590|MEX|ST_1|Cluster_NA|2021/08/16:0.0033412033,CEC-22-6746|MEX|ST_1|Cluster_NA|2022/03/10:0.0033102344):0.0007412900):0.0008041494):0.0007511584,CEC-22-8173|MEX|ST_2|Cluster_NA|2022/07/04:0.0047326632):0.0059747257,(((CEC-20-1270|MEX|ST_1|Cluster_NA|2020/08/25:0.0166528769,(((CEC-20-1612|MEX|ST_1|Cluster_NA|2020/10/05:0.0051404452,(CEC-22-7733|MEX|ST_2|Cluster_NA|2022/05/30:0.0000027755,CEC-22-7738|MEX|ST_1|Cluster_NA|2022/05/30:0.0036740255):0.0042481073):0.0006562125,E5867-MAVC|MEX|ST_2|Cluster_NA|2018/01/01:0.0000027755):0.0000051630,E4853-CHS|MEX|ST_1|Cluster_NA|2017/01/01:0.0037380840):0.0003944322):0.0003698824,CEC-22-9354|MEX|ST_2|Cluster_NA|2022/10/20:0.0035883834):0.0018673809,CEC-22-9361|MEX|ST_1|Cluster_NA|2022/10/20:0.0052147643):0.0044971201):0.0008473924,((CEC-21-2511|MEX|ST_1|Cluster_NA|2021/01/29:0.0063253745,(CEC-21-2512|MEX|ST_1|Cluster_NA|2021/01/29:0.0041201462,CEC-21-3051|MEX|ST_1|Cluster_NA|2021/03/24:0.0103279092):0.0023679684):0.0061832496,((CEC-21-2599|MEX|ST_2|Cluster_NA|2021/02/08:0.0034890653,CEC-21-2704|MEX|ST_2|Cluster_NA|2021/02/18:0.0000027755):0.0084880232,CEC-22-7334|MEX|ST_2|Cluster_NA|2022/04/29:0.0092592915):0.0078689388):0.0018986498):0.0000065898,E4769-OVRB|MEX|ST_3|Cluster_NA|2017/01/01:0.0020891247):0.0015005716):0.0010147086,(((((((CEC-19-0578|MEX|ST_2|Cluster_NA|2019/10/16:0.0069021593,(CEC-21-2970|MEX|ST_2|Cluster_NA|2021/03/17:0.0024785235,CEC-21-3013|MEX|ST_2|Cluster_NA|2021/03/19:0.0016296592):0.0015802447):0.0000069613,((CEC-21-5702|MEX|ST_2|Cluster_NA|2021/11/26:0.0028198601,CEC-21-5716|MEX|ST_2|Cluster_NA|2021/11/26:0.0075977706):0.0034133293,CEC-22-7673|MEX|ST_1|Cluster_NA|2022/05/25:0.0057681339):0.0034961392):0.0035459746,((CEC-22-5989|MEX|ST_1|Cluster_NA|2022/01/04:0.0003428421,CEC-22-6110|MEX|ST_1|Cluster_NA|2022/01/13:0.0032526962):0.0111524465,E4725-DAFRL|MEX|ST_1|Cluster_NA|2017/01/01:0.0031681459):0.0009388623):0.0055604738,P-509-CP|PAN|ST_NA|Cluster_NA|2015/01/01:0.0297955953):0.0261876484,CEC-21-5618|MEX|ST_1|Cluster_NA|2021/11/19:0.0148212479):0.0018309164,(CEC-19-0767|MEX|ST_2|Cluster_NA|2019/11/08:0.0102079224,(CEC-21-3281|MEX|ST_1|Cluster_NA|2021/04/13:0.0003264743,CEC-22-6577|MEX|ST_1|Cluster_NA|2022/02/23:0.0018291513):0.0153565186):0.0021626535):0.0000058056,CEC-21-5561|MEX|ST_1|Cluster_NA|2021/11/16:0.0063624117):0.0008867875):0.0005734137,(E1236-AOD|MEX|ST_1|Cluster_NA|2013/01/01:0.0029068825,E1304-DJSS|MEX|ST_1|Cluster_NA|2013/01/01:0.0014561930):0.0007682784):0.0037561572,((CEC-20-2227|MEX|ST_1|Cluster_NA|2020/12/08:0.0000027755,CEC-20-2297|MEX|ST_1|Cluster_NA|2020/12/15:0.0000027755):0.0256937838,(CEC-21-5455|MEX|ST_2|Cluster_NA|2021/11/03:0.0171045132,CEC-22-7333|MEX|ST_2|Cluster_NA|2022/04/29:0.0201092460):0.0029059254):0.0043493622):0.0022388321,CEC-20-2153|MEX|ST_2|Cluster_NA|2020/12/01:0.0137418663):0.0056681721):0.0045666171,(((CEC-19-1028|MEX|ST_2|Cluster_70|2019/12/11:0.0012329528,((CEC-21-3464|MEX|ST_2|Cluster_70|2021/04/27:0.0014392147,CEC-22-5943|MEX|ST_1|Cluster_70|2022/01/03:0.0000027755):0.0029744132,CEC-22-7119|MEX|ST_1|Cluster_70|2022/04/08:0.0000027755):0.0018748959):0.0032308508,((CEC-21-3403|MEX|ST_1|Cluster_70|2021/04/22:0.0020042042,((CEC-21-5802|MEX|ST_1|Cluster_70|2021/12/03:0.0067339976,CEC-22-7768|MEX|ST_1|Cluster_70|2022/05/27:0.0071015839):0.0003088351,CEC-22-8014|MEX|ST_1|Cluster_70|2022/06/20:0.0000027755):0.0016023372):0.0016209804,(CEC-22-6296|MEX|ST_1|Cluster_70|2022/01/28:0.0007416342,CEC-22-6325|MEX|ST_1|Cluster_70|2022/02/01:0.0040189395):0.0036416409):0.0036822994):0.0101795991,((((CEC-20-1843|MEX|ST_1|Cluster_NA|2020/10/26:0.0031353540,(((CEC-21-2747|MEX|ST_1|Cluster_NA|2021/02/23:0.0000027755,CEC-22-8224|MEX|ST_1|Cluster_NA|2022/07/07:0.0011696314):0.0040366541,CEC-21-5334|MEX|ST_1|Cluster_NA|2021/10/25:0.0051395177):0.0039557231,CEC-21-5866|MEX|ST_1|Cluster_NA|2021/12/08:0.0055244537):0.0035249135):0.0041250242,(CEC-21-5746|MEX|ST_1|Cluster_NA|2021/11/30:0.0023784686,CEC-22-7047|MEX|ST_1|Cluster_NA|2022/04/04:0.0011045257):0.0295272073):0.0048064037,(CEC-22-6550|MEX|ST_1|Cluster_NA|2022/02/21:0.0042418912,CEC-22-9532|MEX|ST_2|Cluster_NA|2022/11/08:0.0081592007):0.0117992343):0.0035947032,CEC-22-7766|MEX|ST_1|Cluster_NA|2022/06/01:0.0201425521):0.0017085724):0.0008216234):0.0008283744,((((CEC-19-0595|MEX|ST_1|Cluster_NA|2019/10/18:0.0021145011,(CEC-21-5068|MEX|ST_2|Cluster_NA|2021/10/01:0.0096509848,CEC-22-6562|MEX|ST_2|Cluster_NA|2022/02/22:0.0028933097):0.0070673521):0.0016627859,CEC-21-5703|MEX|ST_1|Cluster_NA|2021/11/26:0.0152901995):0.0020246275,CEC-21-5865|MEX|ST_2|Cluster_NA|2021/12/08:0.0118019504):0.0038981465,(((E2655-VMC|MEX|ST_3|Cluster_NA|2015/01/01:0.0032947645,E3988-DICP|MEX|ST_3|Cluster_NA|2017/01/01:0.0045658725):0.0010927195,E4870-JMSA|MEX|ST_1|Cluster_NA|2017/01/01:0.0068856047):0.0094858569,E4844-LACC|MEX|ST_3|Cluster_NA|2017/01/01:0.0085172289):0.0021937225):0.0059881570):0.0008067056,CEC-21-4586|MEX|ST_1|Cluster_NA|2021/08/16:0.0261915625):0.0060999412,((((((((((CEC-20-1337|MEX|ST_1|Cluster_488|2020/09/02:0.0000027755,CEC-21-4187|MEX|ST_2|Cluster_488|2021/07/02:0.0003571022):0.0011558628,CEC-22-7116|MEX|ST_1|Cluster_488|2022/04/07:0.0011014724):0.0040661817,CEC-20-2045|MEX|ST_1|Cluster_488|2020/11/17:0.0059767102):0.0008844881,CEC-20-2273|MEX|ST_2|Cluster_488|2020/12/11:0.0034886811):0.0028632689,CEC-22-7177|MEX|ST_2|Cluster_488|2022/04/18:0.0076943824):0.0013147656,(CEC-22-6651|MEX|ST_2|Cluster_488|2022/03/02:0.0029873659,CEC-22-8847|MEX|ST_2|Cluster_488|2022/09/01:0.0018108457):0.0007257649):0.0030531165,CEC-20-2250|MEX|ST_1|Cluster_488|2020/12/09:0.0033421817):0.0007351398,CEC-21-5022|MEX|ST_1|Cluster_488|2021/09/29:0.0007585008):0.0166289553,(((CEC-20-2100|MEX|ST_1|Cluster_NA|2020/11/24:0.0003658323,CEC-22-6311|MEX|ST_1|Cluster_NA|2022/01/31:0.0000027755):0.0003206832,CEC-20-2144|MEX|ST_1|Cluster_NA|2020/12/01:0.0004846297):0.0041502267,CEC-22-9461|MEX|ST_1|Cluster_NA|2022/11/03:0.0006299943):0.0167608345):0.0008943419,(E5055-MCVR|MEX|ST_1|Cluster_NA|2017/01/01:0.0019823155,E5056-FJCR|MEX|ST_1|Cluster_NA|2017/01/01:0.0000027755):0.0244104321):0.0015309811):0.0013594654,(CEC-21-2721|MEX|ST_1|Cluster_NA|2021/02/19:0.0208448849,((CEC-21-4536|MEX|ST_2|Cluster_NA|2021/08/11:0.0129771076,E2755-HJGM|MEX|ST_3|Cluster_NA|2016/01/01:0.0070276963):0.0062657393,E4957-EFP|MEX|ST_3|Cluster_NA|2017/01/01:0.0102111080):0.0015374264):0.0030274840):0.0006780550,(((((CEC-19-0657|MEX|ST_2|Cluster_NA|2019/10/23:0.0092961252,((CEC-21-5765|MEX|ST_2|Cluster_NA|2021/12/01:0.0088070376,CEC-22-8280|MEX|ST_2|Cluster_NA|2022/07/12:0.0043834717):0.0029373762,E0161-JCMM|MEX|ST_2|Cluster_NA|2011/01/01:0.0053050506):0.0010103612):0.0014917008,(CEC-20-1194|MEX|ST_1|Cluster_NA|2020/08/17:0.0217794808,((((CEC-21-2404|MEX|ST_1|Cluster_NA|2021/01/19:0.0090534866,(CEC-22-7212|MEX|ST_1|Cluster_NA|2022/04/20:0.0106272367,((CEC-22-9604|MEX|ST_1|Cluster_NA|2022/11/16:0.0130280287,E3597-SVS|MEX|ST_3|Cluster_NA|2017/01/01:0.0029430905):0.0011076225,E6826-CJSA|MEX|ST_3|Cluster_NA|2018/01/01:0.0000027755):0.0013293217):0.0003777454):0.0028022942,((CEC-21-4432|MEX|ST_2|Cluster_NA|2021/08/02:0.0015960637,CEC-22-7975|MEX|ST_2|Cluster_369|2022/06/15:0.0068066230):0.0011225986,((CEC-21-5774|MEX|ST_1|Cluster_369|2021/12/02:0.0035366804,(CEC-22-8045|MEX|ST_1|Cluster_369|2022/06/22:0.0003387940,CEC-22-9431|MEX|ST_1|Cluster_369|2022/10/27:0.0007447470):0.0040648926):0.0005499628,CEC-22-6674|MEX|ST_1|Cluster_369|2022/03/03:0.0020092726):0.0000061447):0.0092068642):0.0021194173,(CEC-21-5516|MEX|ST_1|Cluster_369|2021/11/12:0.0050756241,((CEC-22-6359|MEX|ST_2|Cluster_369|2022/02/02:0.0000027755,CEC-22-8295|MEX|ST_1|Cluster_369|2022/07/13:0.0013480243):0.0005267882,CEC-22-8582|MEX|ST_1|Cluster_369|2022/08/11:0.0046140102):0.0014141867):0.0040183110):0.0011732823,(((CEC-21-4559|MEX|ST_2|Cluster_369|2021/08/11:0.0000027755,CEC-21-5536|MEX|ST_2|Cluster_369|2021/11/10:0.0030473299):0.0008475283,CEC-22-9215|MEX|ST_2|Cluster_369|2022/10/05:0.0050305139):0.0003541437,CEC-22-6008|MEX|ST_2|Cluster_NA|2022/01/05:0.0034000507):0.0086288284):0.0076823953):0.0016294232):0.0072599635,(CEC-22-9643|MEX|ST_2|Cluster_NA|2022/11/22:0.0066150448,CEC-22-9840|MEX|ST_2|Cluster_NA|2022/12/12:0.0010941159):0.0113318475):0.0002108787,(((((CEC-19-0983|MEX|ST_1|Cluster_NA|2019/12/04:0.0023492389,E7196-EMC|MEX|ST_3|Cluster_NA|2018/01/01:0.0009867137):0.0000065898,CEC-19-1026|MEX|ST_1|Cluster_NA|2019/12/11:0.0000027755):0.0011351397,E4975-DJFH|MEX|ST_3|Cluster_NA|2017/01/01:0.0000027755):0.0011218094,E3757-LCG|MEX|ST_3|Cluster_NA|2017/01/01:0.0000027755):0.0000027755,E3776-JMDA|MEX|ST_3|Cluster_NA|2017/01/01:0.0000027755):0.0156768518):0.0014776041,CEC-22-6018|MEX|ST_1|Cluster_NA|2022/01/06:0.0170594907):0.0018679361):0.0037113409):0.0000065826,E3154-MEMT|MEX|ST_1|Cluster_NA|2016/01/01:0.0129309647):0.0004597248,(((CEC-20-1468|MEX|ST_1|Cluster_NA|2020/09/18:0.0147173734,CEC-21-3219|MEX|ST_1|Cluster_NA|2021/04/08:0.0124167834):0.0138778892,(CEC-20-2251|MEX|ST_2|Cluster_NA|2020/12/09:0.0126895592,E5142-DAER|MEX|ST_1|Cluster_NA|2017/01/01:0.0070945010):0.0092199127):0.0012958585,MG942843|US|ST_NA|Cluster_NA|2013/01/01:0.0227003025):0.0003244339):0.0114676909,((((((((((((CEC-19-0082|MEX|ST_1|Cluster_NA|2019/08/21:0.0035641125,(CEC-20-1367|MEX|ST_2|Cluster_NA|2020/09/07:0.0031491201,CEC-21-3010|MEX|ST_1|Cluster_NA|2021/03/19:0.0065933587):0.0007867072):0.0019633483,E4140-LAMA|MEX|ST_2|Cluster_NA|2017/01/01:0.0052394127):0.0110720839,CEC-21-2790|MEX|ST_2|Cluster_NA|2021/02/26:0.0103200662):0.0067779887,CEC-22-7859|MEX|ST_1|Cluster_NA|2022/06/07:0.0200724993):0.0020619362,(CEC-20-1813|MEX|ST_2|Cluster_NA|2020/10/23:0.0035814334,CEC-21-4337|MEX|ST_1|Cluster_NA|2021/07/16:0.0116047254):0.0174809464):0.0000070855,(CEC-21-3211|MEX|ST_1|Cluster_NA|2021/04/07:0.0253450355,((CEC-22-7313|MEX|ST_1|Cluster_NA|2022/04/28:0.0077522418,CEC-22-9879|MEX|ST_1|Cluster_NA|2022/12/15:0.0024969726):0.0013683050,CEC-22-9826|MEX|ST_1|Cluster_NA|2022/12/09:0.0049821058):0.0130141255):0.0025230634):0.0000060313,(((CEC-19-0879|MEX|ST_1|Cluster_NA|2019/11/22:0.0073277634,(((CEC-20-1017|MEX|ST_1|Cluster_NA|2020/07/27:0.0000027755,((CEC-20-1442|MEX|ST_1|Cluster_NA|2020/09/15:0.0038198416,CEC-22-9350|MEX|ST_1|Cluster_NA|2022/10/20:0.0068620433):0.0013852564,CEC-22-8880|MEX|ST_1|Cluster_NA|2022/09/05:0.0112503067):0.0000062636):0.0004193835,((CEC-20-1996|MEX|ST_1|Cluster_NA|2020/11/11:0.0038092557,CEC-22-6908|MEX|ST_1|Cluster_NA|2022/03/24:0.0026646583):0.0007189866,E5151-BARR|MEX|ST_1|Cluster_NA|2017/01/01:0.0200972971):0.0000065826):0.0012682122,(CEC-21-3548|MEX|ST_1|Cluster_NA|2021/05/06:0.0026931190,(E4630-JCNH|MEX|ST_1|Cluster_NA|2017/01/01:0.0009534127,E4857-BHR|MEX|ST_1|Cluster_NA|2017/01/01:0.0009458402):0.0009531083):0.0015814106):0.0022681808):0.0016439066,CEC-22-6697|MEX|ST_1|Cluster_NA|2022/03/04:0.0100226072):0.0019528770,CEC-20-1619|MEX|ST_1|Cluster_NA|2020/10/06:0.0106396659):0.0127872306):0.0017786222,(CEC-21-4368|MEX|ST_1|Cluster_NA|2021/07/19:0.0180497471,CEC-22-8036|MEX|ST_1|Cluster_NA|2022/06/21:0.0081407820):0.0035676262):0.0063631907,CEC-21-3763|MEX|ST_1|Cluster_NA|2021/05/24:0.0189497760):0.0008582072,CEC-22-6572|MEX|ST_1|Cluster_NA|2022/02/23:0.0184656159):0.0020440441,((CEC-21-4089|MEX|ST_2|Cluster_NA|2021/06/23:0.0022723301,(CEC-21-4316|MEX|ST_2|Cluster_NA|2021/07/14:0.0014351741,((CEC-22-7024|MEX|ST_1|Cluster_NA|2022/03/31:0.0017954267,CEC-22-8403|MEX|ST_2|Cluster_NA|2022/07/21:0.0010771103):0.0000027755,CEC-22-9131|MEX|ST_1|Cluster_NA|2022/09/28:0.0000027755):0.0000027755):0.0010185935):0.0026210144,CEC-21-5714|MEX|ST_2|Cluster_NA|2021/11/26:0.0006486435):0.0216034680):0.0012524297,((CEC-20-1767|MEX|ST_1|Cluster_NA|2020/10/20:0.0008931267,CEC-22-6934|MEX|ST_2|Cluster_NA|2022/03/25:0.0072331362):0.0209630645,((CEC-21-5472|MEX|ST_2|Cluster_NA|2021/11/05:0.0073834131,CEC-22-7279|MEX|ST_1|Cluster_NA|2022/04/26:0.0042216923):0.0085105379,(CEC-21-5804|MEX|ST_1|Cluster_NA|2021/12/03:0.0000445685,CEC-22-8454|MEX|ST_1|Cluster_NA|2022/08/02:0.0039905972):0.0214801421):0.0022992796):0.0044751835):0.0136706954):0.0000553456,(E2498-CVCM|MEX|ST_3|Cluster_NA|2015/01/01:0.0030315534,E6122-HUC|MEX|ST_3|Cluster_NA|2018/01/01:0.0076678729):0.0190169672):0.0112566532,((((((((((((((CEC-19-0034|MEX|ST_1|Cluster_NA|2019/07/24:0.0195877525,(CEC-19-0770|MEX|ST_1|Cluster_NA|2019/11/08:0.0194232222,E5451-IPDLC|MEX|ST_3|Cluster_NA|2017/01/01:0.0053693793):0.0028608482):0.0030192259,E2728-LASJ|MEX|ST_1|Cluster_NA|2015/01/01:0.0120270046):0.0053857025,(((CEC-22-5963|MEX|ST_1|Cluster_NA|2022/01/03:0.0023869180,CEC-22-7377|MEX|ST_1|Cluster_NA|2022/05/04:0.0110586266):0.0066321829,E4300-LFRG|MEX|ST_3|Cluster_NA|2017/01/01:0.0085249157):0.0034955596,(CEC-22-8786|MEX|ST_1|Cluster_NA|2022/08/29:0.0038498405,CEC-22-8862|MEX|ST_1|Cluster_NA|2022/09/02:0.0015352398):0.0210715034):0.0057957335):0.0020670677,E6136-EICC|MEX|ST_3|Cluster_NA|2018/01/01:0.0203244572):0.0048245821,((CEC-20-2182|MEX|ST_1|Cluster_NA|2020/12/02:0.0077463983,(CEC-22-8050|MEX|ST_2|Cluster_NA|2022/06/23:0.0000027755,CEC-22-8102|MEX|ST_2|Cluster_NA|2022/06/28:0.0014278458):0.0060668141):0.0233489278,E5848-EMM|MEX|ST_3|Cluster_NA|2018/01/01:0.0257281795):0.0010268350):0.0111982219,(((((CEC-19-0084|MEX|ST_2|Cluster_NA|2019/08/21:0.0064194957,(CEC-21-2602|MEX|ST_2|Cluster_NA|2021/02/08:0.0014723145,(CEC-21-5238|MEX|ST_1|Cluster_NA|2021/10/15:0.0080721380,CEC-22-8951|MEX|ST_2|Cluster_NA|2022/09/12:0.0050732905):0.0003969387):0.0005468897):0.0059126828,CEC-21-3707|MEX|ST_1|Cluster_NA|2021/05/19:0.0121153258):0.0056716093,CEC-22-7210|MEX|ST_1|Cluster_NA|2022/04/20:0.0076238274):0.0031994021,CEC-19-0473|MEX|ST_1|Cluster_NA|2019/10/07:0.0083019263):0.0134920247,CEC-20-1583|MEX|ST_1|Cluster_NA|2020/10/01:0.0215240639):0.0053712506):0.0101454871,((((((CEC-19-0675|MEX|ST_1|Cluster_NA|2019/10/25:0.0106245637,CEC-22-7080|MEX|ST_1|Cluster_NA|2022/04/06:0.0105597107):0.0029417342,E2588-RGL|MEX|ST_1|Cluster_NA|2015/01/01:0.0073333442):0.0011788395,(CEC-20-1907|MEX|ST_1|Cluster_NA|2020/11/03:0.0130822015,((((CEC-21-4626|MEX|ST_1|Cluster_NA|2021/08/19:0.0142943615,E4387-UGF|MEX|ST_3|Cluster_NA|2017/01/01:0.0010743277):0.0005890048,(CEC-21-4808|MEX|ST_1|Cluster_NA|2021/09/09:0.0021715101,(CEC-21-5863|MEX|ST_1|Cluster_NA|2021/12/08:0.0098614342,E7041-EPM|MEX|ST_3|Cluster_NA|2018/01/01:0.0027971415):0.0015595470):0.0021162488):0.0000027755,E4107-JIGG|MEX|ST_1|Cluster_NA|2017/01/01:0.0028097873):0.0010086083,E6748-GGV|MEX|ST_3|Cluster_NA|2018/01/01:0.0086207416):0.0031311530):0.0046191520):0.0283355191,E5422-ELE|MEX|ST_1|Cluster_NA|2017/01/01:0.0317294971):0.0063018473,(CEC-20-2081|MEX|ST_1|Cluster_NA|2020/11/23:0.0295738917,(CEC-22-8607|MEX|ST_1|Cluster_NA|2022/08/15:0.0030283185,CEC-22-9316|MEX|ST_1|Cluster_NA|2022/10/17:0.0048841776):0.0284539177):0.0226829146):0.0007782834,E0346-JRA|MEX|ST_3|Cluster_NA|2012/01/01:0.0257756520):0.0025529646):0.0000063689,E5510-SVV|MEX|ST_3|Cluster_NA|2017/01/01:0.0257566896):0.0020508271,((((CEC-19-0806|MEX|ST_2|Cluster_NA|2019/11/13:0.0312807702,(CEC-21-3120|MEX|ST_1|Cluster_NA|2021/03/29:0.0220109475,(E5286-EPA|MEX|ST_3|Cluster_NA|2017/01/01:0.0104541892,E5782-JGRB|MEX|ST_3|Cluster_NA|2017/01/01:0.0084062860):0.0107923175):0.0058483886):0.0132521941,CEC-20-1879|MEX|ST_1|Cluster_NA|2020/10/28:0.0337830487):0.0008819569,(((CEC-20-1812|MEX|ST_2|Cluster_NA|2020/10/22:0.0248367656,CEC-22-9876|MEX|ST_2|Cluster_NA|2022/12/15:0.0168696563):0.0148726139,(CEC-22-9425|MEX|ST_1|Cluster_NA|2022/10/27:0.0222741783,KEXV01042027|BR|ST_NA|Cluster_NA|2016/01/01:0.0358068931):0.0067071071):0.0096879890,E0529-CCS|MEX|ST_3|Cluster_NA|2012/01/01:0.0294890116):0.0003104251):0.0019091554,((CEC-22-9394|MEX|ST_2|Cluster_NA|2022/10/24:0.0207619152,E2187-BCV|MEX|ST_3|Cluster_NA|2015/01/01:0.0232858637):0.0025153053,(((E1923-JCA|MEX|ST_3|Cluster_NA|2015/01/01:0.0162931448,E4024-MEFV|MEX|ST_3|Cluster_NA|2017/01/01:0.0270038880):0.0146762346,E4063-AGC|MEX|ST_3|Cluster_NA|2017/01/01:0.0504755145):0.0023836461,((E2307-CARR|MEX|ST_3|Cluster_NA|2015/01/01:0.0169126096,E4487-GCL|MEX|ST_3|Cluster_NA|2017/01/01:0.0229102769):0.0064367587,(E2457-CHF|MEX|ST_3|Cluster_NA|2015/01/01:0.0189794853,E2793-YDM|MEX|ST_3|Cluster_NA|2016/01/01:0.0330461201):0.0046874375):0.0097428042):0.0024607456):0.0022613572):0.0012672480):0.0000061886,(((((CEC-21-4561|MEX|ST_1|Cluster_NA|2021/08/12:0.0247008728,E5442-GDLM|MEX|ST_3|Cluster_NA|2017/01/01:0.0195071183):0.0097989679,(CEC-21-5358|MEX|ST_1|Cluster_NA|2021/10/26:0.0010831373,(CEC-22-6416|MEX|ST_1|Cluster_NA|2022/02/09:0.0007198073,CEC-22-6692|MEX|ST_1|Cluster_NA|2022/03/04:0.0000027755):0.0000065826):0.0301390893):0.0078998552,((E3510-TVR|MEX|ST_3|Cluster_NA|2017/01/01:0.0089072062,E6376-AMMG|MEX|ST_3|Cluster_NA|2018/01/01:0.0098693289):0.0052220775,E6695-FDA|MEX|ST_3|Cluster_NA|2018/01/01:0.0123500662):0.0048427544):0.0086584252,((CEC-22-7380|MEX|ST_1|Cluster_NA|2022/05/04:0.0261087964,(CEC-22-7782|MEX|ST_1|Cluster_NA|2022/06/01:0.0120929931,E5283-ETS|MEX|ST_3|Cluster_NA|2017/01/01:0.0380833655):0.0111204331):0.0037818822,((((CEC-22-7572|MEX|ST_1|Cluster_NA|2022/05/18:0.0121375502,E2496-JCC|MEX|ST_3|Cluster_NA|2015/01/01:0.0082415689):0.0148629577,(E1234-HCM|MEX|ST_3|Cluster_NA|2013/01/01:0.0061302632,E2142-AVM|MEX|ST_3|Cluster_NA|2015/01/01:0.0085497893):0.0086156004):0.0004273323,(E0791-GFN|MEX|ST_3|Cluster_NA|2013/01/01:0.0021900640,E0797-HAMM|MEX|ST_3|Cluster_NA|2013/01/01:0.0014689787):0.0080122272):0.0048497050,((E3396-AJG|MEX|ST_3|Cluster_NA|2017/01/01:0.0009492051,E6189-FMCG|MEX|ST_3|Cluster_NA|2018/01/01:0.0057500257):0.0009629294,(E4947-MIHH|MEX|ST_3|Cluster_NA|2017/01/01:0.0019155020,E4948-AGZ|MEX|ST_3|Cluster_NA|2017/01/01:0.0011080001):0.0058500271):0.0102509102):0.0050370100):0.0151891512):0.0003545493,((((((CEC-21-5039|MEX|ST_1|Cluster_NA|2021/09/30:0.0249726162,E6518-LNH|MEX|ST_3|Cluster_NA|2018/01/01:0.0218811559):0.0019115937,(E4481-YJGH|MEX|ST_3|Cluster_NA|2017/01/01:0.0249325870,E5113-MXVA|MEX|ST_3|Cluster_NA|2017/01/01:0.0144984738):0.0018988092):0.0042984712,CEC-21-5534|MEX|ST_1|Cluster_NA|2021/11/10:0.0355796721):0.0009527672,(E1120-JRL|MEX|ST_3|Cluster_NA|2013/01/01:0.0021886615,E1121-MTSV|MEX|ST_3|Cluster_NA|2013/01/01:0.0107781461):0.0152373507):0.0125506445,(((E0157-ACA|MEX|ST_3|Cluster_NA|2011/01/01:0.0116884191,(E5280-RRA|MEX|ST_3|Cluster_NA|2017/01/01:0.0184127257,E6708-FJAR|MEX|ST_3|Cluster_NA|2018/01/01:0.0166507667):0.0086847747):0.0018679594,((((E0350-JBG|MEX|ST_3|Cluster_NA|2012/01/01:0.0011628736,E1150-ARLF|MEX|ST_3|Cluster_NA|2013/01/01:0.0069832406):0.0059994855,E4792-JMH|MEX|ST_3|Cluster_NA|2017/01/01:0.0107391919):0.0012418787,E0367-EMV|MEX|ST_3|Cluster_NA|2012/01/01:0.0070730663):0.0040788768,E0513-HSC|MEX|ST_3|Cluster_NA|2012/01/01:0.0061893466):0.0073636089):0.0098055113,((E2715-MJSC|MEX|ST_3|Cluster_NA|2015/01/01:0.0124900139,E3852-GAEM|MEX|ST_3|Cluster_NA|2017/01/01:0.0172927240):0.0068289990,((E3291-ACGB|MEX|ST_3|Cluster_NA|2017/01/01:0.0111092276,((E6008-CARC|MEX|ST_3|Cluster_NA|2018/01/01:0.0018268299,E6537-AEM|MEX|ST_3|Cluster_NA|2018/01/01:0.0100846708):0.0036909463,E6710-DMDDL|MEX|ST_3|Cluster_NA|2018/01/01:0.0149772091):0.0029361023):0.0040382450,E4248-JPCM|MEX|ST_3|Cluster_NA|2017/01/01:0.0134455800):0.0068845520):0.0060280038):0.0233361978):0.0016654939,(E2177-JAFC|MEX|ST_1|Cluster_NA|2015/01/01:0.0381747967,E3136-OMP|MEX|ST_3|Cluster_NA|2016/01/01:0.0538461560):0.0000167665):0.0012281622):0.0018351935):0.0009632404,((((((((CEC-19-0194|MEX|ST_1|Cluster_NA|2019/09/05:0.0123424439,E3814-JGLC|MEX|ST_3|Cluster_NA|2017/01/01:0.0069222701):0.0118777577,E7216-JCGZ|MEX|ST_3|Cluster_NA|2018/01/01:0.0167389716):0.0022727242,(CEC-22-7416|MEX|ST_2|Cluster_NA|2022/05/09:0.0338238914,(E4242-MECG|MEX|ST_3|Cluster_NA|2017/01/01:0.0017913595,E4243-CAGV|MEX|ST_3|Cluster_NA|2017/01/01:0.0029626213):0.0093110058):0.0068139528):0.0109557095,(((((((((CEC-19-0633|MEX|ST_1|Cluster_NA|2019/10/23:0.0041347357,CEC-22-8589|MEX|ST_2|Cluster_NA|2022/08/12:0.0040463959):0.0012284695,CEC-21-3432|MEX|ST_1|Cluster_NA|2021/04/26:0.0043455712):0.0000065898,CEC-21-4418|MEX|ST_1|Cluster_NA|2021/07/22:0.0032539839):0.0000063535,CEC-21-3512|MEX|ST_2|Cluster_NA|2021/05/03:0.0058459868):0.0032036544,((CEC-22-6015|MEX|ST_1|Cluster_NA|2022/01/06:0.0059484081,E5546-AEHS|MEX|ST_1|Cluster_NA|2017/01/01:0.0069938452):0.0010797402,E5671-CCB|MEX|ST_1|Cluster_NA|2017/01/01:0.0009699228):0.0000071256):0.0008201711,E5425-JFRG|MEX|ST_1|Cluster_NA|2017/01/01:0.0058237268):0.0000060394,CEC-21-4425|MEX|ST_1|Cluster_NA|2021/08/02:0.0081897294):0.0149381706,(((CEC-21-4557|MEX|ST_1|Cluster_NA|2021/08/12:0.0087770725,(CEC-21-4838|MEX|ST_1|Cluster_NA|2021/09/13:0.0000027755,CEC-21-4953|MEX|ST_1|Cluster_NA|2021/09/22:0.0000027755):0.0091802283):0.0046253147,(CEC-22-6589|MEX|ST_1|Cluster_NA|2022/02/24:0.0071490821,CEC-22-7870|MEX|ST_1|Cluster_NA|2022/06/07:0.0103500442):0.0065256309):0.0099261498,((CEC-21-5150|MEX|ST_1|Cluster_NA|2021/10/08:0.0004864646,CEC-21-5151|MEX|ST_2|Cluster_NA|2021/10/08:0.0007203944):0.0007517843,CEC-22-8361|MEX|ST_2|Cluster_NA|2022/07/19:0.0020420238):0.0372123050):0.0034054562):0.0072327997,((((CEC-21-3869|MEX|ST_1|Cluster_NA|2021/06/03:0.0108803572,CEC-21-4400|MEX|ST_1|Cluster_NA|2021/07/21:0.0307249218):0.0203622319,(CEC-21-3918|MEX|ST_1|Cluster_NA|2021/06/08:0.0115707518,E1802-EJMV|MEX|ST_3|Cluster_NA|2014/01/01:0.0129952783):0.0207926280):0.0090213923,E5241-RMCB|MEX|ST_1|Cluster_NA|2017/01/01:0.0380297741):0.0000061672,(E1546-RTH|MEX|ST_3|Cluster_NA|2014/01/01:0.0084539693,E1551-JMG|MEX|ST_3|Cluster_NA|2014/01/01:0.0081096066):0.0183594585):0.0021731835):0.0015020799):0.0004138858,((((CEC-19-0652|MEX|ST_1|Cluster_NA|2019/10/23:0.0310490490,((E1244-MADS|MEX|ST_3|Cluster_NA|2013/01/01:0.0068139726,((E2011-JPFL|MEX|ST_3|Cluster_NA|2015/01/01:0.0000027755,E5509-VTT|MEX|ST_3|Cluster_NA|2017/01/01:0.0147460319):0.0058944840,E7067-HAM|MEX|ST_3|Cluster_NA|2018/01/01:0.0020717810):0.0052916198):0.0016823808,(E1589-JECC|MEX|ST_3|Cluster_NA|2014/01/01:0.0015641885,(E1604-SAJC|MEX|ST_3|Cluster_NA|2014/01/01:0.0085849325,E1725-JPD|MEX|ST_3|Cluster_NA|2014/01/01:0.0069043767):0.0005008017):0.0071542391):0.0030099571):0.0062515820,((E2846-DCG|MEX|ST_3|Cluster_NA|2016/01/01:0.0040242225,(E4003-OOOM|MEX|ST_3|Cluster_NA|2017/01/01:0.0081527146,E6450-MLR|MEX|ST_3|Cluster_NA|2018/01/01:0.0038253668):0.0104310639):0.0062584635,E7346-VAPM|MEX|ST_3|Cluster_NA|2018/01/01:0.0158953728):0.0041464577):0.0041548395,E4979-JCTO|MEX|ST_3|Cluster_NA|2017/01/01:0.0243365084):0.0013488194,E6117-GEL|MEX|ST_3|Cluster_NA|2018/01/01:0.0306959342):0.0025420743):0.0014706455,((CEC-21-5655|MEX|ST_1|Cluster_NA|2021/11/23:0.0269444037,E0543-APN|MEX|ST_3|Cluster_NA|2012/01/01:0.0344146013):0.0019638817,E1760-MCCV|MEX|ST_1|Cluster_NA|2014/01/01:0.0215885566):0.0022941749):0.0014127924,(((((((((((((((CEC-19-0354|MEX|ST_2|Cluster_NA|2019/09/23:0.0004413053,CEC-21-3776|MEX|ST_2|Cluster_NA|2021/05/25:0.0039058545):0.0009117638,CEC-21-3780|MEX|ST_2|Cluster_NA|2021/05/25:0.0037959619):0.0007265139,CEC-22-7900|MEX|ST_2|Cluster_NA|2022/06/09:0.0041425116):0.0120501725,CEC-21-5623|MEX|ST_2|Cluster_NA|2021/11/19:0.0076347989):0.0032818049,((CEC-21-2901|MEX|ST_2|Cluster_NA|2021/03/09:0.0000027755,CEC-22-6297|MEX|ST_2|Cluster_NA|2022/01/28:0.0059420489):0.0082467173,(CEC-21-3035|MEX|ST_1|Cluster_NA|2021/03/22:0.0028591891,((CEC-21-3588|MEX|ST_2|Cluster_NA|2021/05/10:0.0097830694,CEC-22-8185|MEX|ST_1|Cluster_NA|2022/07/04:0.0089262817):0.0014509604,CEC-22-9650|MEX|ST_1|Cluster_NA|2022/11/23:0.0020506402):0.0009244542):0.0076307133):0.0024238973):0.0094663107,CEC-20-2124|MEX|ST_1|Cluster_NA|2020/11/27:0.0177203299):0.0015536155,E0983-AJQD|MEX|ST_3|Cluster_NA|2013/01/01:0.0179572192):0.0019297340,E0243-MHG|MEX|ST_1|Cluster_NA|2012/01/01:0.0081632226):0.0094487781,((((((CEC-21-5937|MEX|ST_1|Cluster_NA|2021/12/14:0.0041655226,(CEC-22-7669|MEX|ST_1|Cluster_NA|2022/05/24:0.0000027755,CEC-22-7952|MEX|ST_1|Cluster_NA|2022/06/15:0.0007114349):0.0023655535):0.0074264775,E3116-COA|MEX|ST_3|Cluster_NA|2016/01/01:0.0000027755):0.0082382697,(CEC-22-5952|MEX|ST_1|Cluster_NA|2022/01/03:0.0140414057,CEC-22-5954|MEX|ST_1|Cluster_NA|2022/01/03:0.0062981556):0.0092397972):0.0018969941,(((E0020-TN|MEX|ST_1|Cluster_NA|2011/01/01:0.0128236549,E0101-EPG|MEX|ST_1|Cluster_NA|2011/01/01:0.0034106496):0.0055848189,(E1016-JLSH|MEX|ST_3|Cluster_NA|2013/01/01:0.0040009183,E4052-EDRC|MEX|ST_3|Cluster_NA|2017/01/01:0.0203757062):0.0039180045):0.0040037364,E4152-JAED|MEX|ST_3|Cluster_NA|2017/01/01:0.0195336208):0.0000065898):0.0023477563,E2206-JCGM|MEX|ST_1|Cluster_NA|2015/01/01:0.0182462799):0.0002643435,E1804-MPC|MEX|ST_1|Cluster_NA|2014/01/01:0.0141339310):0.0047243774):0.0014991395,E2179-CHC|MEX|ST_1|Cluster_NA|2015/01/01:0.0188535379):0.0053812018,CEC-19-0577|MEX|ST_1|Cluster_NA|2019/10/16:0.0326625470):0.0091623901,(CEC-21-3841|MEX|ST_1|Cluster_NA|2021/06/02:0.0166302667,E5924-MARC|MEX|ST_3|Cluster_NA|2018/01/01:0.0119148767):0.0295241289):0.0014323681,(E3618-MGRG|MEX|ST_3|Cluster_NA|2017/01/01:0.0229079101,E4939-FSR|MEX|ST_3|Cluster_NA|2017/01/01:0.0384902188):0.0096142042):0.0020369696,((CEC-19-0649|MEX|ST_1|Cluster_NA|2019/10/23:0.0282140658,(E4679-PAL|MEX|ST_3|Cluster_NA|2017/01/01:0.0023754515,E5271-TP|MEX|ST_3|Cluster_NA|2017/01/01:0.0033677104):0.0293440501):0.0020769808,((CEC-21-5443|MEX|ST_2|Cluster_NA|2021/11/04:0.0393699491,(KU190770|CA|ST_NA|Cluster_NA|2013/01/01:0.0291147233,E6436-CODH|MEX|ST_3|Cluster_NA|2018/01/01:0.0220227028):0.0057980219):0.0044712045,E5807-RANO|MEX|ST_3|Cluster_NA|2017/01/01:0.0252428711):0.0033238615):0.0026470069):0.0017569881,(((((((((CEC-19-0356|MEX|ST_1|Cluster_NA|2019/09/23:0.0117068314,CEC-20-1896|MEX|ST_1|Cluster_NA|2020/10/30:0.0052818943):0.0170266920,((CEC-21-4494|MEX|ST_1|Cluster_NA|2021/08/09:0.0053004467,CEC-22-8581|MEX|ST_1|Cluster_NA|2022/08/10:0.0058816306):0.0024511772,((CEC-22-6388|MEX|ST_2|Cluster_NA|2022/02/08:0.0030056823,CEC-22-7066|MEX|ST_2|Cluster_NA|2022/04/05:0.0000027755):0.0064602473,(CEC-22-7869|MEX|ST_1|Cluster_NA|2022/06/07:0.0064158190,E2208-GRG|MEX|ST_1|Cluster_NA|2015/01/01:0.0035470912):0.0001950385):0.0006370198):0.0080584787):0.0134597960,CEC-22-8006|MEX|ST_1|Cluster_NA|2022/06/20:0.0301774097):0.0018626523,E1144-ELR|MEX|ST_2|Cluster_NA|2013/01/01:0.0301377586):0.0112620381,(((CEC-22-6150|MEX|ST_2|Cluster_NA|2022/01/17:0.0144329100,E6509-JLGR|MEX|ST_3|Cluster_NA|2018/01/01:0.0000056389):0.0123283955,MG943547|US|ST_NA|Cluster_NA|2016/01/01:0.0049744118):0.0232725087,E0708-JVBS|MEX|ST_3|Cluster_NA|2012/01/01:0.0348312454):0.0025628966):0.0000067345,((((((E1227-JGL|MEX|ST_3|Cluster_NA|2013/01/01:0.0022033930,E1232-LTA|MEX|ST_3|Cluster_NA|2013/01/01:0.0061930569):0.0087125522,(G-0783|GUA|ST_NA|Cluster_NA|2012/01/01:0.0133541471,G-1529|GUA|ST_NA|Cluster_NA|2015/01/01:0.0270972804):0.0079637297):0.0000055871,(G-0978|GUA|ST_NA|Cluster_NA|2013/01/01:0.0074548776,G-1310|GUA|ST_NA|Cluster_NA|2014/01/01:0.0112759862):0.0005261881):0.0055960292,(G-0792|GUA|ST_NA|Cluster_NA|2012/01/01:0.0020114944,G-0856|GUA|ST_NA|Cluster_NA|2013/01/01:0.0061759295):0.0120520802):0.0019712586,G-1007|GUA|ST_NA|Cluster_NA|2013/01/01:0.0275122250):0.0034178992,((G-0539|GUA|ST_NA|Cluster_NA|2012/01/01:0.0015265956,G-0540|GUA|ST_NA|Cluster_NA|2012/01/01:0.0027656491):0.0050105052,G-0651|GUA|ST_NA|Cluster_NA|2012/01/01:0.0110462589):0.0164580894):0.0084452208):0.0010990927,((E0048-ALTO|MEX|ST_3|Cluster_NA|2011/01/01:0.0229651654,E1020-MCB|MEX|ST_3|Cluster_NA|2013/01/01:0.0328840281):0.0047499757,E4827-RGSH|MEX|ST_3|Cluster_NA|2017/01/01:0.0288995328):0.0000056443):0.0004918867,(((((((CEC-19-0381|MEX|ST_1|Cluster_NA|2019/09/25:0.0059627382,CEC-22-6396|MEX|ST_2|Cluster_NA|2022/02/09:0.0137137406):0.0025495955,(CEC-21-3495|MEX|ST_1|Cluster_NA|2021/04/29:0.0000027755,CEC-21-5269|MEX|ST_1|Cluster_NA|2021/10/19:0.0025104717):0.0210373017):0.0007654739,(CEC-20-1158|MEX|ST_1|Cluster_NA|2020/08/14:0.0083996905,CEC-22-6100|MEX|ST_1|Cluster_NA|2022/01/13:0.0118928282):0.0119736269):0.0030214031,CEC-22-6208|MEX|ST_1|Cluster_NA|2022/01/21:0.0331505055):0.0190074821,((((CEC-20-2180|MEX|ST_2|Cluster_NA|2020/12/03:0.0180578041,(E5148-HAG|MEX|ST_1|Cluster_NA|2017/01/01:0.0031587062,(E5861-HGJR|MEX|ST_3|Cluster_NA|2018/01/01:0.0094330369,E5959-MTRR|MEX|ST_3|Cluster_NA|2018/01/01:0.0109459051):0.0033213636):0.0180445406):0.0071172283,(CEC-21-5008|MEX|ST_1|Cluster_NA|2021/09/28:0.0048732054,CEC-22-9484|MEX|ST_1|Cluster_NA|2022/11/03:0.0008472720):0.0221338043):0.0000070461,E3143-PGM|MEX|ST_1|Cluster_NA|2016/01/01:0.0173575263):0.0150319020,E3646-JLGR|MEX|ST_3|Cluster_NA|2017/01/01:0.0294709552):0.0028478039):0.0023560808,E5287-MLACH|MEX|ST_3|Cluster_NA|2017/01/01:0.0174775690):0.0012238504,(CEC-22-8764|MEX|ST_1|Cluster_NA|2022/08/26:0.0377091793,KEXV01046463|BR|ST_NA|Cluster_NA|2017/01/01:0.0587545564):0.0080729356):0.0019991437):0.0006661805,(((MH354904|US|ST_NA|Cluster_NA|2013/01/01:0.0027270885,MH354994|US|ST_NA|Cluster_NA|2014/01/01:0.0007158714):0.0008573721,MH355157|US|ST_NA|Cluster_NA|2014/01/01:0.0051996874):0.0119916802,E3127-CARB|MEX|ST_3|Cluster_NA|2016/01/01:0.0237608220):0.0053276913):0.0000056443):0.0000058767):0.0000062873,((((((((((CEC-19-0312|MEX|ST_1|Cluster_NA|2019/09/18:0.0006782671,(CEC-22-7171|MEX|ST_1|Cluster_NA|2022/04/18:0.0033172279,CEC-22-7463|MEX|ST_1|Cluster_NA|2022/05/10:0.0006618486):0.0030686456):0.0062169275,E2278-CCC|MEX|ST_1|Cluster_NA|2015/01/01:0.0025779879):0.0027901821,(CEC-19-0758|MEX|ST_2|Cluster_NA|2019/11/08:0.0058302928,(CEC-22-7719|MEX|ST_2|Cluster_NA|2022/05/27:0.0021428668,CEC-22-9471|MEX|ST_2|Cluster_NA|2022/11/03:0.0011853647):0.0096187746):0.0010985486):0.0054181091,E2443-JPS|MEX|ST_3|Cluster_NA|2015/01/01:0.0023603018):0.0057389271,(CEC-20-1633|MEX|ST_1|Cluster_NA|2020/10/07:0.0124804432,CEC-22-9036|MEX|ST_1|Cluster_NA|2022/09/22:0.0081121109):0.0143896480):0.0021649030,(CEC-22-6542|MEX|ST_1|Cluster_NA|2022/02/21:0.0239633629,E4887-MACA|MEX|ST_2|Cluster_NA|2017/01/01:0.0168496714):0.0080629551):0.0080925060,CEC-21-3529|MEX|ST_1|Cluster_NA|2021/05/03:0.0303871620):0.0086919864,((CEC-20-1348|MEX|ST_1|Cluster_NA|2020/09/03:0.0093026502,CEC-20-2113|MEX|ST_1|Cluster_NA|2020/11/25:0.0081932230):0.0157778059,(((CEC-21-4929|MEX|ST_1|Cluster_NA|2021/09/22:0.0075471438,CEC-21-5533|MEX|ST_1|Cluster_NA|2021/11/11:0.0006218880):0.0024995215,CEC-22-9381|MEX|ST_1|Cluster_NA|2022/10/24:0.0107429414):0.0157505353,E0668-CLF|MEX|ST_3|Cluster_NA|2012/01/01:0.0181018885):0.0064039318):0.0098761459):0.0076264012,((CEC-20-1106|MEX|ST_1|Cluster_NA|2020/08/10:0.0324588514,((CEC-21-3361|MEX|ST_2|Cluster_NA|2021/04/20:0.0381565141,E4858-MAMH|MEX|ST_1|Cluster_NA|2017/01/01:0.0276491509):0.0032786632,E2306-AGOB|MEX|ST_3|Cluster_NA|2015/01/01:0.0304867019):0.0029195543):0.0048647838,(((CEC-21-4011|MEX|ST_2|Cluster_NA|2021/06/17:0.0089335903,E2495-ABF|MEX|ST_3|Cluster_NA|2015/01/01:0.0136965649):0.0009936808,CEC-22-6802|MEX|ST_2|Cluster_NA|2022/03/15:0.0076739018):0.0209044083,E5929-JLO|MEX|ST_3|Cluster_NA|2018/01/01:0.0283710132):0.0056290363):0.0008791034):0.0014633587,((E0834-JOM|MEX|ST_3|Cluster_NA|2013/01/01:0.0204218605,(E1125-VAR|MEX|ST_3|Cluster_NA|2013/01/01:0.0066141832,(E2396-JSF|MEX|ST_3|Cluster_NA|2015/01/01:0.0070374953,E4930-JON|MEX|ST_3|Cluster_NA|2017/01/01:0.0117677207):0.0030826726):0.0117209655):0.0134661264,(E4302-TGH|MEX|ST_3|Cluster_NA|2017/01/01:0.0158185382,E6557-GGAL|MEX|ST_3|Cluster_NA|2018/01/01:0.0318666466):0.0065119936):0.0011958906):0.0005802171):0.0000056389):0.0000056389,((((((CEC-19-0061|MEX|ST_2|Cluster_NA|2019/07/24:0.0000027755,CEC-21-2488|MEX|ST_2|Cluster_NA|2021/01/27:0.0007915861):0.0021908184,CEC-22-8677|MEX|ST_2|Cluster_NA|2022/08/19:0.0118131449):0.0009337939,CEC-21-2773|MEX|ST_1|Cluster_NA|2021/02/25:0.0120161472):0.0120010533,(E1635-AIMT|MEX|ST_1|Cluster_NA|2014/01/01:0.0033866170,E1672-RAP|MEX|ST_2|Cluster_NA|2014/01/01:0.0134650644):0.0114989206):0.0091121008,(CEC-21-5333|MEX|ST_1|Cluster_NA|2021/10/25:0.0272179468,(CEC-22-7840|MEX|ST_1|Cluster_NA|2022/06/06:0.0432420906,CEC-22-8171|MEX|ST_2|Cluster_NA|2022/07/04:0.0271091426):0.0043033109):0.0048391137):0.0000061691,(((((((CEC-19-0210|MEX|ST_1|Cluster_NA|2019/09/06:0.0083225185,((E6598-DANM|MEX|ST_3|Cluster_NA|2018/01/01:0.0071451460,E6659-CUVG|MEX|ST_3|Cluster_NA|2018/01/01:0.0094735836):0.0093272807,E6911-CEGR|MEX|ST_3|Cluster_NA|2018/01/01:0.0149875337):0.0038563254):0.0101811825,E4548-COMH|MEX|ST_3|Cluster_NA|2017/01/01:0.0193565074):0.0073460032,(((((((CEC-20-1220|MEX|ST_1|Cluster_NA|2020/08/20:0.0066543897,(CEC-21-4991|MEX|ST_1|Cluster_NA|2021/09/27:0.0114725898,CEC-22-9811|MEX|ST_1|Cluster_NA|2022/12/08:0.0007818606):0.0014154529):0.0025011993,CEC-21-4288|MEX|ST_1|Cluster_NA|2021/07/13:0.0038286241):0.0000057235,CEC-21-5107|MEX|ST_2|Cluster_NA|2021/10/05:0.0050501787):0.0032759586,((CEC-21-4292|MEX|ST_2|Cluster_NA|2021/07/13:0.0015719756,CEC-21-4417|MEX|ST_1|Cluster_NA|2021/07/21:0.0011957363):0.0005443657,CEC-21-4729|MEX|ST_2|Cluster_NA|2021/09/01:0.0059813939):0.0402177055):0.0039637781,CEC-22-8160|MEX|ST_2|Cluster_NA|2022/07/01:0.0098354725):0.0012123229,(CEC-22-6717|MEX|ST_1|Cluster_NA|2022/03/07:0.0054361492,E1811-DOS|MEX|ST_3|Cluster_NA|2014/01/01:0.0024540155):0.0065078585):0.0066655011,((CEC-22-8617|MEX|ST_1|Cluster_NA|2022/08/15:0.0104385610,E4176-MRGE|MEX|ST_3|Cluster_NA|2017/01/01:0.0030914513):0.0144889104,E4070-ILG|MEX|ST_3|Cluster_NA|2017/01/01:0.0097421404):0.0062644755):0.0042357967):0.0019907585,((((E1146-JSTC|MEX|ST_3|Cluster_NA|2013/01/01:0.0051429002,E3334-VHHH|MEX|ST_1|Cluster_NA|2017/01/01:0.0133200700):0.0017030750,E4330-CPZV|MEX|ST_3|Cluster_NA|2017/01/01:0.0104385360):0.0050229264,E4305-SCS|MEX|ST_3|Cluster_NA|2017/01/01:0.0177759609):0.0050178942,E4488-GFF|MEX|ST_3|Cluster_NA|2017/01/01:0.0193404539):0.0148769089):0.0119273675,E2287-YJM|MEX|ST_3|Cluster_NA|2015/01/01:0.0311940487):0.0034606795,(((((((((CEC-20-0901|MEX|ST_1|Cluster_NA|2020/07/10:0.0000027755,((CEC-20-1804|MEX|ST_1|Cluster_NA|2020/10/21:0.0000027755,CEC-20-1845|MEX|ST_1|Cluster_NA|2020/10/26:0.0003684420):0.0000027755,CEC-22-6619|MEX|ST_1|Cluster_NA|2022/02/28:0.0058323265):0.0004092392):0.0000065826,CEC-20-1769|MEX|ST_1|Cluster_NA|2020/10/20:0.0000027755):0.0221986307,(CEC-21-3164|MEX|ST_1|Cluster_NA|2021/04/05:0.0145046574,CEC-21-4160|MEX|ST_1|Cluster_NA|2021/06/30:0.0055916158):0.0084217353):0.0075646181,((((CEC-20-1444|MEX|ST_1|Cluster_NA|2020/09/15:0.0247092632,CEC-21-2835|MEX|ST_1|Cluster_NA|2021/03/03:0.0152103369):0.0044109564,(CEC-22-6133|MEX|ST_2|Cluster_NA|2022/01/14:0.0222825358,E0173-AET|MEX|ST_1|Cluster_NA|2011/01/01:0.0149439285):0.0023623924):0.0034794688,E2053-VMA|MEX|ST_3|Cluster_NA|2015/01/01:0.0191765333):0.0012568528,(MN971718|US|ST_NA|Cluster_NA|2017/01/01:0.0050316542,MN971720|US|ST_NA|Cluster_NA|2017/01/01:0.0009468722):0.0124456961):0.0003765216):0.0192657830,((E0348-JGMR|MEX|ST_3|Cluster_NA|2012/01/01:0.0288737108,E3374-JSF|MEX|ST_3|Cluster_NA|2017/01/01:0.0393937356):0.0064998914,E4699-RFRG|MEX|ST_3|Cluster_NA|2017/01/01:0.0392779483):0.0004521093):0.0031050544,(CEC-21-3631|MEX|ST_1|Cluster_NA|2021/05/13:0.0405309030,CEC-22-7526|MEX|ST_2|Cluster_NA|2022/05/16:0.0338933710):0.0068742794):0.0000079906,(E2363-JMBM|MEX|ST_2|Cluster_NA|2015/01/01:0.0269921855,E7086-DKB|MEX|ST_3|Cluster_NA|2018/01/01:0.0246230624):0.0050502710):0.0023146233,((((((CEC-20-1971|MEX|ST_1|Cluster_NA|2020/11/09:0.0002853313,CEC-21-4004|MEX|ST_1|Cluster_NA|2021/06/16:0.0061502816):0.0173745746,(CEC-21-4122|MEX|ST_2|Cluster_NA|2021/06/28:0.0014357568,CEC-21-4219|MEX|ST_1|Cluster_NA|2021/07/05:0.0064057298):0.0225337577):0.0028278650,CEC-21-5437|MEX|ST_2|Cluster_NA|2021/11/04:0.0210984675):0.0172938797,((E1392-IRP|MEX|ST_3|Cluster_NA|2014/01/01:0.0000027755,E1507-IRS|MEX|ST_3|Cluster_NA|2014/01/01:0.0000027755):0.0302373241,E5565-FDJCM|MEX|ST_3|Cluster_NA|2017/01/01:0.0338755916):0.0070281999):0.0000081936,((E2081-JAGG|MEX|ST_3|Cluster_NA|2015/01/01:0.0347486179,((E3504-MACA|MEX|ST_3|Cluster_NA|2017/01/01:0.0089873093,E3718-ODJDLOL|MEX|ST_3|Cluster_NA|2017/01/01:0.0109178370):0.0146747520,E3578-DRG|MEX|ST_3|Cluster_NA|2017/01/01:0.0075266860):0.0139659798):0.0055548949,E6610-TME|MEX|ST_3|Cluster_NA|2018/01/01:0.0380120745):0.0000064189):0.0006401604,(CEC-21-3414|MEX|ST_1|Cluster_NA|2021/04/21:0.0292177730,((CEC-22-8657|MEX|ST_1|Cluster_NA|2022/08/18:0.0060540053,CEC-22-8667|MEX|ST_1|Cluster_NA|2022/08/18:0.0024504630):0.0248702344,(E5334-MMR|MEX|ST_3|Cluster_NA|2017/01/01:0.0010759992,E5466-JFMS|MEX|ST_3|Cluster_NA|2017/01/01:0.0034092704):0.0249766522):0.0064157207):0.0008055329):0.0020936797):0.0014962434,(((E0124-DRR|MEX|ST_3|Cluster_NA|2011/01/01:0.0140904079,(((E3954-DPS|MEX|ST_3|Cluster_NA|2017/01/01:0.0187987806,(E6239-APEC|MEX|ST_3|Cluster_NA|2018/01/01:0.0055498634,E6253-LVG|MEX|ST_3|Cluster_NA|2018/01/01:0.0055265907):0.0141682883):0.0035769027,E7467-CMES|MEX|ST_3|Cluster_NA|2018/01/01:0.0087644128):0.0196037759,(E5886-HNFD|MEX|ST_3|Cluster_NA|2018/01/01:0.0081561054,E5887-JACG|MEX|ST_3|Cluster_NA|2018/01/01:0.0006684957):0.0369758586):0.0004599678):0.0020615584,((E0440-GAH|MEX|ST_3|Cluster_NA|2012/01/01:0.0194171511,(E0641-JPJ|MEX|ST_3|Cluster_NA|2012/01/01:0.0211243746,E0642-MRC|MEX|ST_3|Cluster_NA|2012/01/01:0.0129003688):0.0161920096):0.0029734348,E2497-ATJ|MEX|ST_3|Cluster_NA|2015/01/01:0.0321783543):0.0000058155):0.0021773015,E2578-PGM|MEX|ST_3|Cluster_NA|2015/01/01:0.0186149245):0.0010161346):0.0000056443):0.0005508950,(KY036585|US|ST_NA|Cluster_NA|2012/01/01:0.0257637662,E1279-FMD|MEX|ST_3|Cluster_NA|2013/01/01:0.0325712440):0.0066681957):0.0029338173):0.0017160749):0.0000069402,((((((((((((CEC-19-0042|MEX|ST_1|Cluster_NA|2019/07/24:0.0095070632,E4142-IGM|MEX|ST_3|Cluster_NA|2017/01/01:0.0000027755):0.0028285039,E3731-MCAO|MEX|ST_3|Cluster_NA|2017/01/01:0.0044898662):0.0086541693,E6882-JLC|MEX|ST_3|Cluster_NA|2018/01/01:0.0248995156):0.0041491458,E0749-MGF|MEX|ST_3|Cluster_NA|2012/01/01:0.0257831455):0.0057649804,E0803-TLGM|MEX|ST_3|Cluster_NA|2013/01/01:0.0232319026):0.0131454277,(CEC-19-1014|MEX|ST_2|Cluster_NA|2019/12/09:0.0406680387,E6836-VMRL|MEX|ST_3|Cluster_NA|2018/01/01:0.0307849997):0.0077993887):0.0037847899,((((CEC-21-2524|MEX|ST_2|Cluster_NA|2021/02/02:0.0014861543,(CEC-21-4525|MEX|ST_2|Cluster_NA|2021/08/10:0.0087052467,CEC-22-7015|MEX|ST_1|Cluster_NA|2022/03/30:0.0051870016):0.0027020529):0.0291777023,E2273-AMM|MEX|ST_3|Cluster_NA|2015/01/01:0.0274494953):0.0029813650,(((E1021-AVR|MEX|ST_3|Cluster_NA|2013/01/01:0.0017776372,E4969-AGBC|MEX|ST_3|Cluster_NA|2017/01/01:0.0207695841):0.0014923760,E5234-JATM|MEX|ST_3|Cluster_NA|2017/01/01:0.0184722246):0.0113823804,(E5893-GVC|MEX|ST_3|Cluster_NA|2018/01/01:0.0136476800,E6947-JMGM|MEX|ST_3|Cluster_NA|2018/01/01:0.0069192719):0.0190357111):0.0017280588):0.0128843546,((CEC-22-9269|MEX|ST_1|Cluster_NA|2022/10/11:0.0219802085,E5849-FJSS|MEX|ST_3|Cluster_NA|2018/01/01:0.0145849449):0.0174939173,(E4303-ERQ|MEX|ST_3|Cluster_NA|2017/01/01:0.0019408190,E4304-JMS|MEX|ST_3|Cluster_NA|2017/01/01:0.0000027755):0.0343378589):0.0045811267):0.0036346100):0.0002560180,((((((CEC-19-0223|MEX|ST_1|Cluster_NA|2019/09/06:0.0269527675,(((CEC-22-6878|MEX|ST_1|Cluster_NA|2022/03/22:0.0010696639,CEC-22-7132|MEX|ST_1|Cluster_NA|2022/04/11:0.0025987845):0.0014298358,CEC-22-9830|MEX|ST_1|Cluster_NA|2022/12/09:0.0041111526):0.0317186848,E1115-NOL|MEX|ST_3|Cluster_NA|2013/01/01:0.0399166422):0.0017779836):0.0005039552,(((((((((CEC-19-0773|MEX|ST_2|Cluster_NA|2019/11/08:0.0081621948,(CEC-21-3331|MEX|ST_1|Cluster_NA|2021/04/16:0.0415357122,CEC-22-6423|MEX|ST_1|Cluster_NA|2022/02/10:0.0139867878):0.0041064976):0.0056927623,E4526-LAGG|MEX|ST_3|Cluster_NA|2017/01/01:0.0093964810):0.0037093042,CEC-21-3365|MEX|ST_2|Cluster_NA|2021/04/20:0.0315040374):0.0009250324,(CEC-20-1201|MEX|ST_2|Cluster_NA|2020/08/19:0.0330946384,(CEC-21-5931|MEX|ST_2|Cluster_NA|2021/12/14:0.0204615187,CEC-22-9038|MEX|ST_1|Cluster_NA|2022/09/22:0.0070064240):0.0044054710):0.0061098234):0.0060627167,CEC-21-5272|MEX|ST_1|Cluster_NA|2021/10/19:0.0286487694):0.0007181959,(((((E0483-DGD|MEX|ST_3|Cluster_NA|2012/01/01:0.0046776936,E5776-AGBS|MEX|ST_3|Cluster_NA|2017/01/01:0.0130814892):0.0113628064,E0486-CVS|MEX|ST_3|Cluster_NA|2012/01/01:0.0120740736):0.0043161361,E2403-AAGL|MEX|ST_3|Cluster_NA|2015/01/01:0.0115994659):0.0007266980,E1075-ALCT|MEX|ST_3|Cluster_NA|2013/01/01:0.0159514060):0.0011746767,E4682-RFV|MEX|ST_3|Cluster_NA|2017/01/01:0.0134414781):0.0000064807):0.0024634322,(E1224-HMP|MEX|ST_3|Cluster_NA|2013/01/01:0.0110190491,E1272-JFHS|MEX|ST_3|Cluster_NA|2013/01/01:0.0124873398):0.0096122264):0.0022331383,(E1141-FDLA|MEX|ST_3|Cluster_NA|2013/01/01:0.0201706198,E2491-GHS|MEX|ST_3|Cluster_NA|2015/01/01:0.0148870085):0.0043208628):0.0028751328,E1135-LCV|MEX|ST_3|Cluster_NA|2013/01/01:0.0367569305):0.0028553848):0.0011460874,((CEC-22-8544|MEX|ST_1|Cluster_NA|2022/08/10:0.0514596751,((KEXV01009197|BR|ST_NA|Cluster_NA|2015/01/01:0.0090265561,KEXV01040387|BR|ST_NA|Cluster_NA|2016/01/01:0.0235698289):0.0215002565,(KEXV01042616|BR|ST_NA|Cluster_NA|2017/01/01:0.0166618293,KR066315|BR|ST_NA|Cluster_NA|2013/01/01:0.0120690179):0.0093918405):0.0263396298):0.0100388220,(((CEC-22-9549|MEX|ST_1|Cluster_NA|2022/11/09:0.0408722116,E5711-GGB|MEX|ST_3|Cluster_NA|2017/01/01:0.0373733412):0.0077173640,(E2583-OMR|MEX|ST_3|Cluster_NA|2015/01/01:0.0156057907,E5474-IPR|MEX|ST_3|Cluster_NA|2017/01/01:0.0317719619):0.0125878130):0.0000071569,E4499-JTG|MEX|ST_3|Cluster_NA|2017/01/01:0.0433396503):0.0044794978):0.0011852191):0.0029261068,((((CEC-20-1780|MEX|ST_2|Cluster_NA|2020/10/20:0.0207493221,(E1470-LCP|MEX|ST_3|Cluster_NA|2014/01/01:0.0149009412,E2877-MSS|MEX|ST_3|Cluster_NA|2016/01/01:0.0007997492):0.0026008064):0.0152576822,G-0272|GUA|ST_NA|Cluster_NA|2011/01/01:0.0152670266):0.0034766759,E1534-LGRC|MEX|ST_3|Cluster_NA|2014/01/01:0.0128801955):0.0125213830,(((((CEC-20-2268|MEX|ST_2|Cluster_NA|2020/12/11:0.0068880833,CEC-21-3435|MEX|ST_1|Cluster_NA|2021/04/26:0.0065443073):0.0021650481,CEC-21-3026|MEX|ST_1|Cluster_NA|2021/03/22:0.0063728159):0.0024583378,CEC-22-9238|MEX|ST_1|Cluster_NA|2022/10/07:0.0100961488):0.0225930733,E7238-JSRM|MEX|ST_3|Cluster_NA|2018/01/01:0.0343000025):0.0031201046,E1982-JCVS|MEX|ST_3|Cluster_NA|2015/01/01:0.0201458960):0.0000063929):0.0015780187):0.0016572898,((((CEC-19-0609|MEX|ST_1|Cluster_NA|2019/10/18:0.0021929056,CEC-21-5289|MEX|ST_2|Cluster_NA|2021/10/20:0.0054064761):0.0010111361,CEC-22-7728|MEX|ST_1|Cluster_NA|2022/05/30:0.0044388464):0.0279577867,(E6877-AAMM|MEX|ST_3|Cluster_NA|2018/01/01:0.0000027755,E6887-RLM|MEX|ST_3|Cluster_NA|2018/01/01:0.0000027755):0.0415478612):0.0063209916,((((((((((CEC-19-0786|MEX|ST_1|Cluster_NA|2019/11/13:0.0040557208,CEC-22-6886|MEX|ST_1|Cluster_NA|2022/03/23:0.0017537481):0.0020613421,((CEC-21-2856|MEX|ST_1|Cluster_NA|2021/03/04:0.0000027755,CEC-21-3223|MEX|ST_1|Cluster_NA|2021/04/07:0.0007152117):0.0009588902,(CEC-22-6372|MEX|ST_1|Cluster_NA|2022/02/04:0.0020166009,CEC-22-6531|MEX|ST_1|Cluster_NA|2022/02/18:0.0001439523):0.0006883478):0.0048537338):0.0208798692,((((CEC-20-1404|MEX|ST_1|Cluster_NA|2020/09/10:0.0163572371,((CEC-20-1908|MEX|ST_2|Cluster_NA|2020/11/03:0.0192025414,((((((CEC-21-4336|MEX|ST_1|Cluster_NA|2021/07/14:0.0039175175,CEC-22-6360|MEX|ST_1|Cluster_NA|2022/02/02:0.0026797387):0.0019196859,CEC-21-5553|MEX|ST_1|Cluster_NA|2021/11/16:0.0133202671):0.0009620823,CEC-21-5405|MEX|ST_1|Cluster_NA|2021/10/29:0.0069220415):0.0000065898,E5868-RRR|MEX|ST_2|Cluster_NA|2018/01/01:0.0000027755):0.0000027755,E5518-JECR|MEX|ST_1|Cluster_NA|2017/01/01:0.0009466782):0.0082099104,E6485-MACC|MEX|ST_1|Cluster_NA|2018/01/01:0.0047554400):0.0040656069):0.0058892390,(((CEC-22-8120|MEX|ST_2|Cluster_NA|2022/06/29:0.0000027755,CEC-22-8121|MEX|ST_2|Cluster_NA|2022/06/29:0.0020666178):0.0105399152,E3931-JCPA|MEX|ST_3|Cluster_NA|2017/01/01:0.0079496925):0.0034713605,E1883-ART|MEX|ST_3|Cluster_NA|2015/01/01:0.0128142612):0.0047147036):0.0008502098):0.0003636586,E2207-SMC|MEX|ST_1|Cluster_NA|2015/01/01:0.0064844136):0.0023776242,(E0368-VCS|MEX|ST_3|Cluster_NA|2012/01/01:0.0044471060,E0732-SRL|MEX|ST_3|Cluster_NA|2012/01/01:0.0031245669):0.0045105828):0.0005661400,E1009-OMSR|MEX|ST_1|Cluster_NA|2013/01/01:0.0133581904):0.0015190009):0.0029275294,((E1909-JHML|MEX|ST_3|Cluster_NA|2015/01/01:0.0014136511,(E3297-SAR|MEX|ST_3|Cluster_NA|2017/01/01:0.0014744555,E6523-ESA|MEX|ST_3|Cluster_NA|2018/01/01:0.0082150860):0.0035329931):0.0022350499,(E6316-ATP|MEX|ST_3|Cluster_NA|2018/01/01:0.0000027755,(E6486-JGRV|MEX|ST_3|Cluster_NA|2018/01/01:0.0011388160,E7108-IJMA|MEX|ST_3|Cluster_NA|2018/01/01:0.0055017589):0.0015572149):0.0087599230):0.0197147430):0.0024226561,((CEC-21-3675|MEX|ST_2|Cluster_NA|2021/05/18:0.0000805591,CEC-22-6947|MEX|ST_1|Cluster_NA|2022/03/25:0.0039504534):0.0085816755,CEC-21-3774|MEX|ST_1|Cluster_NA|2021/05/25:0.0032990278):0.0248354439):0.0018431923,CEC-21-3025|MEX|ST_2|Cluster_NA|2021/03/22:0.0232058905):0.0102154048,(((((CEC-20-1539|MEX|ST_1|Cluster_NA|2020/09/28:0.0000027755,(CEC-22-7190|MEX|ST_1|Cluster_NA|2022/04/19:0.0021887215,CEC-22-7192|MEX|ST_1|Cluster_NA|2022/04/19:0.0009421255):0.0008201141):0.0003442992,CEC-22-9345|MEX|ST_1|Cluster_NA|2022/10/20:0.0016326850):0.0097745388,(CEC-20-2149|MEX|ST_1|Cluster_NA|2020/12/01:0.0093116143,CEC-21-4108|MEX|ST_1|Cluster_NA|2021/06/23:0.0080087029):0.0016805293):0.0010161753,(((CEC-21-2564|MEX|ST_1|Cluster_NA|2021/02/05:0.0018109390,CEC-22-6683|MEX|ST_1|Cluster_NA|2022/03/04:0.0028820759):0.0005587290,CEC-22-6681|MEX|ST_1|Cluster_NA|2022/03/04:0.0000027755):0.0011984713,CEC-21-3461|MEX|ST_1|Cluster_NA|2021/04/27:0.0007167474):0.0067440621):0.0003991206,CEC-21-4909|MEX|ST_1|Cluster_NA|2021/09/21:0.0007366637):0.0199917123):0.0064889073,((KEXV01036904|BR|ST_NA|Cluster_NA|2016/01/01:0.0302550780,KEXV01040030|BR|ST_NA|Cluster_NA|2017/01/01:0.0263881591):0.0072288239,KEXV01037125|BR|ST_NA|Cluster_NA|2017/01/01:0.0306616892):0.0145784357):0.0016575085,E3872-JCRYO|MEX|ST_3|Cluster_NA|2017/01/01:0.0101941188):0.0015103668,E0121-PCJ|MEX|ST_2|Cluster_NA|2011/01/01:0.0309251287):0.0019650169):0.0013801889):0.0000065898,(((((((((((((CEC-19-0379|MEX|ST_1|Cluster_NA|2019/09/25:0.0053660987,(CEC-20-1933|MEX|ST_2|Cluster_NA|2020/11/05:0.0088533454,((CEC-21-3110|MEX|ST_2|Cluster_NA|2021/03/29:0.0065147863,CEC-21-4339|MEX|ST_2|Cluster_NA|2021/07/16:0.0004237881):0.0053034389,CEC-22-7947|MEX|ST_2|Cluster_NA|2022/06/14:0.0169588903):0.0034725947):0.0040167419):0.0018741341,E5256-RBM|MEX|ST_1|Cluster_NA|2017/01/01:0.0161699478):0.0002286280,E2927-MFQ|MEX|ST_3|Cluster_NA|2016/01/01:0.0061521108):0.0000057905,(CEC-20-0867|MEX|ST_1|Cluster_NA|2020/07/07:0.0110523691,E7322-JGBG|MEX|ST_3|Cluster_NA|2018/01/01:0.0128456456):0.0034603627):0.0038512293,(CEC-22-6376|MEX|ST_1|Cluster_NA|2022/02/04:0.0051825030,CEC-22-6377|MEX|ST_1|Cluster_NA|2022/02/04:0.0140028468):0.0126388511):0.0075964121,CEC-22-7006|MEX|ST_2|Cluster_NA|2022/03/30:0.0229302052):0.0218541646,((CEC-19-0499|MEX|ST_2|Cluster_NA|2019/10/09:0.0087717156,E5395-RAS|MEX|ST_3|Cluster_NA|2017/01/01:0.0061902099):0.0244622268,(CEC-20-2229|MEX|ST_2|Cluster_NA|2020/12/08:0.0000065826,E7452-RRF|MEX|ST_3|Cluster_NA|2018/01/01:0.0126578879):0.0327053521):0.0113698074):0.0015770993,(((KEXV01012537|BR|ST_NA|Cluster_NA|2015/01/01:0.0325825872,KEXV01041643|BR|ST_NA|Cluster_NA|2017/01/01:0.0299600351):0.0192423629,((KEXV01029735|BR|ST_NA|Cluster_NA|2015/01/01:0.0202562982,((KEXV01029797|BR|ST_NA|Cluster_NA|2015/01/01:0.0000027755,KEXV01029803|BR|ST_NA|Cluster_NA|2015/01/01:0.0010444008):0.0000027755,KEXV01029802|BR|ST_NA|Cluster_NA|2015/01/01:0.0009347897):0.0241638560):0.0044512809,(KEXV01037265|BR|ST_NA|Cluster_NA|2017/01/01:0.0460080998,KEXV01037383|BR|ST_NA|Cluster_NA|2017/01/01:0.0152426539):0.0055621715):0.0233379579):0.0016924363,(KEXV01040197|BR|ST_NA|Cluster_NA|2015/01/01:0.0043951553,KEXV01041332|BR|ST_NA|Cluster_NA|2017/01/01:0.0011660382):0.0195056106):0.0060826489):0.0004706222,CEC-20-1947|MEX|ST_1|Cluster_NA|2020/11/05:0.0296596206):0.0010113231,(E0807-NRR|MEX|ST_1|Cluster_NA|2013/01/01:0.0280326218,E1446-FPA|MEX|ST_1|Cluster_NA|2014/01/01:0.0294276792):0.0042807259):0.0008333086,((CEC-21-3427|MEX|ST_2|Cluster_NA|2021/04/23:0.0275836996,E3086-OLMM|MEX|ST_3|Cluster_NA|2016/01/01:0.0335748313):0.0049954962,(CEC-22-7674|MEX|ST_1|Cluster_NA|2022/05/25:0.0270393791,(E3384-JAHL|MEX|ST_3|Cluster_NA|2017/01/01:0.0208606194,(((E6398-GOBJ|MEX|ST_3|Cluster_NA|2018/01/01:0.0112738507,E6752-FAM|MEX|ST_3|Cluster_NA|2018/01/01:0.0165062238):0.0035711002,(G-0382|GUA|ST_NA|Cluster_NA|2011/01/01:0.0131963274,G-0689|GUA|ST_NA|Cluster_NA|2012/01/01:0.0077145375):0.0062794751):0.0000058361,E7451-MVG|MEX|ST_3|Cluster_NA|2018/01/01:0.0310049949):0.0044886832):0.0128126296):0.0011600517):0.0043591830):0.0007031534,((((((CEC-19-0796|MEX|ST_1|Cluster_NA|2019/11/13:0.0240855858,E2582-JLJ|MEX|ST_1|Cluster_NA|2015/01/01:0.0077669391):0.0020306722,(((((((CEC-21-3639|MEX|ST_2|Cluster_NA|2021/05/13:0.0106713652,CEC-22-8368|MEX|ST_1|Cluster_NA|2022/07/19:0.0039635711):0.0050266861,E5162-LPSJ|MEX|ST_1|Cluster_NA|2017/01/01:0.0080936527):0.0017467584,CEC-22-9496|MEX|ST_2|Cluster_NA|2022/11/04:0.0082451870):0.0019559412,CEC-21-4638|MEX|ST_2|Cluster_NA|2021/08/20:0.0131841455):0.0053857190,CEC-22-6949|MEX|ST_1|Cluster_NA|2022/03/25:0.0204825853):0.0043720193,E2047-GIF|MEX|ST_2|Cluster_NA|2015/01/01:0.0032993818):0.0074280020,(CEC-21-4793|MEX|ST_2|Cluster_NA|2021/09/09:0.0019831159,CEC-21-4799|MEX|ST_2|Cluster_NA|2021/09/10:0.0000027755):0.0226820214):0.0064559699):0.0227628478,(E0130-JFR|MEX|ST_3|Cluster_NA|2011/01/01:0.0186894243,E4001-JAOB|MEX|ST_3|Cluster_NA|2017/01/01:0.0451076574):0.0014696206):0.0013715528,(CEC-21-2381|MEX|ST_1|Cluster_NA|2021/01/15:0.0014141871,CEC-22-8035|MEX|ST_1|Cluster_NA|2022/06/21:0.0069156776):0.0297033289):0.0010798306,E0601-JHL|MEX|ST_3|Cluster_NA|2012/01/01:0.0182323110):0.0029651813,((CEC-19-0878|MEX|ST_2|Cluster_NA|2019/11/22:0.0173262543,CEC-20-2292|MEX|ST_2|Cluster_NA|2020/12/15:0.0239982582):0.0095510247,(((((((CEC-21-2951|MEX|ST_1|Cluster_647|2021/03/16:0.0000027755,(CEC-22-8841|MEX|ST_1|Cluster_647|2022/08/31:0.0033032525,CEC-22-9221|MEX|ST_1|Cluster_647|2022/10/06:0.0055209611):0.0006639542):0.0003549151,(CEC-21-3801|MEX|ST_1|Cluster_647|2021/05/27:0.0010859643,CEC-22-8330|MEX|ST_1|Cluster_647|2022/07/15:0.0032526775):0.0003444284):0.0000027755,(CEC-21-4502|MEX|ST_1|Cluster_647|2021/08/09:0.0000077087,CEC-22-7717|MEX|ST_1|Cluster_647|2022/05/27:0.0007167582):0.0010595844):0.0000027755,CEC-21-3299|MEX|ST_1|Cluster_647|2021/04/14:0.0000027755):0.0000027755,CEC-22-9124|MEX|ST_1|Cluster_647|2022/09/28:0.0003605043):0.0048799208,(CEC-21-3256|MEX|ST_1|Cluster_647|2021/04/12:0.0029294270,CEC-21-3258|MEX|ST_1|Cluster_647|2021/04/12:0.0002558282):0.0031871069):0.0105311177,((CEC-22-7581|MEX|ST_1|Cluster_NA|2022/05/19:0.0085889767,CEC-22-8596|MEX|ST_2|Cluster_NA|2022/08/12:0.0053229337):0.0018359850,CEC-22-9708|MEX|ST_1|Cluster_NA|2022/11/30:0.0068825678):0.0101124767):0.0084582901):0.0144305001):0.0000065961):0.0003232867,(((CEC-19-0476|MEX|ST_1|Cluster_NA|2019/10/07:0.0252381061,(CEC-21-5875|MEX|ST_2|Cluster_NA|2021/12/09:0.0117365899,CEC-22-6308|MEX|ST_1|Cluster_NA|2022/01/31:0.0037645381):0.0330565358):0.0036759291,E1893-MRS|MEX|ST_1|Cluster_NA|2015/01/01:0.0251210383):0.0040510442,(E0078-JAPR|MEX|ST_1|Cluster_NA|2011/01/01:0.0008229180,E0079-AJP|MEX|ST_3|Cluster_NA|2011/01/01:0.0000027755):0.0413468567):0.0000075748):0.0020866562):0.0005849690):0.0030574170,(((((((CEC-21-3539|MEX|ST_1|Cluster_NA|2021/05/04:0.0030056244,E6840-MRRR|MEX|ST_3|Cluster_NA|2018/01/01:0.0009521212):0.0024281776,((CEC-22-6370|MEX|ST_1|Cluster_NA|2022/02/04:0.0037545169,CEC-22-9169|MEX|ST_2|Cluster_NA|2022/10/03:0.0106293477):0.0016896799,(CEC-22-8122|MEX|ST_2|Cluster_NA|2022/06/29:0.0084028395,CEC-22-8691|MEX|ST_1|Cluster_NA|2022/08/22:0.0007048709):0.0004823131):0.0060912500):0.0000065826,E3554-HCR|MEX|ST_3|Cluster_NA|2017/01/01:0.0043447062):0.0074112822,(CEC-21-4342|MEX|ST_1|Cluster_NA|2021/07/16:0.0103186602,E6244-CLR|MEX|ST_3|Cluster_NA|2018/01/01:0.0089600171):0.0005226096):0.0006813254,E6573-VJV|MEX|ST_3|Cluster_NA|2018/01/01:0.0091295582):0.0211818646,(((CEC-21-4758|MEX|ST_1|Cluster_NA|2021/09/03:0.0038996279,(CEC-22-8590|MEX|ST_1|Cluster_NA|2022/08/12:0.0007260549,CEC-22-8591|MEX|ST_1|Cluster_NA|2022/08/12:0.0085310672):0.0077969150):0.0175275209,((CEC-21-5873|MEX|ST_2|Cluster_NA|2021/12/08:0.0120543191,E2762-JADE|MEX|ST_3|Cluster_NA|2016/01/01:0.0161299692):0.0147281373,E1433-JMO|MEX|ST_3|Cluster_NA|2014/01/01:0.0256136358):0.0032419882):0.0047128217,((E4680-JAHT|MEX|ST_3|Cluster_NA|2017/01/01:0.0010624147,E6153-JABV|MEX|ST_3|Cluster_NA|2018/01/01:0.0027391559):0.0046463208,E6683-CMZ|MEX|ST_3|Cluster_NA|2018/01/01:0.0100117343):0.0207378945):0.0021058426):0.0000065898,(E3639-CCCH|MEX|ST_3|Cluster_NA|2017/01/01:0.0232522516,(E3705-VJJ|MEX|ST_3|Cluster_NA|2017/01/01:0.0004140800,E3812-VMHC|MEX|ST_3|Cluster_NA|2017/01/01:0.0043210846):0.0319788456):0.0026185509):0.0048852272):0.0000075542,((((((CEC-19-0212|MEX|ST_1|Cluster_NA|2019/09/06:0.0062992112,(CEC-21-3014|MEX|ST_2|Cluster_NA|2021/03/19:0.0088109148,CEC-21-4010|MEX|ST_2|Cluster_NA|2021/06/17:0.0104486405):0.0105868061):0.0237798753,((CEC-21-2817|MEX|ST_2|Cluster_NA|2021/03/02:0.0144173320,CEC-21-5470|MEX|ST_2|Cluster_NA|2021/11/05:0.0185598169):0.0125534446,CEC-22-9397|MEX|ST_1|Cluster_NA|2022/10/24:0.0242582777):0.0044149378):0.0002861302,CEC-22-9418|MEX|ST_2|Cluster_NA|2022/10/26:0.0271331142):0.0073920501,((((CEC-22-7031|MEX|ST_1|Cluster_NA|2022/04/01:0.0043875108,CEC-22-7032|MEX|ST_1|Cluster_NA|2022/04/01:0.0003298727):0.0082279760,CEC-22-7168|MEX|ST_1|Cluster_NA|2022/04/13:0.0013060673):0.0021139781,CEC-22-7239|MEX|ST_1|Cluster_NA|2022/04/22:0.0108584930):0.0345234538,CEC-22-9504|MEX|ST_1|Cluster_NA|2022/11/07:0.0440411464):0.0051066044):0.0000439966,((((((((((CEC-19-0262|MEX|ST_1|Cluster_NA|2019/09/11:0.0049756029,CEC-19-0263|MEX|ST_1|Cluster_NA|2019/09/11:0.0015636403):0.0044459050,CEC-20-1306|MEX|ST_2|Cluster_NA|2020/08/31:0.0163292702):0.0034372117,(E1879-JAES|MEX|ST_1|Cluster_NA|2015/01/01:0.0034638212,E6347-LGP|MEX|ST_3|Cluster_NA|2018/01/01:0.0057272512):0.0039555844):0.0094035645,(((CEC-20-1551|MEX|ST_1|Cluster_NA|2020/09/29:0.0156899673,(CEC-21-3448|MEX|ST_2|Cluster_NA|2021/04/26:0.0055511978,CEC-21-3449|MEX|ST_2|Cluster_NA|2021/04/26:0.0000065961):0.0136283380):0.0024085777,(E2236-ALP|MEX|ST_3|Cluster_NA|2015/01/01:0.0000027755,E2336-MFPD|MEX|ST_3|Cluster_NA|2015/01/01:0.0000027755):0.0095248204):0.0055219212,(CEC-22-8176|MEX|ST_1|Cluster_NA|2022/07/04:0.0107124692,CEC-22-8873|MEX|ST_1|Cluster_NA|2022/09/05:0.0058685105):0.0114399851):0.0087571420):0.0012880188,(CEC-21-3193|MEX|ST_1|Cluster_NA|2021/04/05:0.0020065482,CEC-21-3197|MEX|ST_1|Cluster_NA|2021/04/06:0.0034569699):0.0126318152):0.0015034015,((CEC-20-1165|MEX|ST_2|Cluster_NA|2020/08/14:0.0132722081,E4677-FHB|MEX|ST_3|Cluster_NA|2017/01/01:0.0190843471):0.0024746027,CEC-21-3912|MEX|ST_1|Cluster_NA|2021/06/08:0.0216876199):0.0021505500):0.0001769624,(((CEC-19-0300|MEX|ST_1|Cluster_NA|2019/09/17:0.0014811184,CEC-19-0641|MEX|ST_2|Cluster_NA|2019/10/23:0.0057129528):0.0010634285,CEC-21-5284|MEX|ST_1|Cluster_NA|2021/10/20:0.0026493378):0.0200997032,((((CEC-19-0537|MEX|ST_1|Cluster_NA|2019/10/11:0.0000027755,CEC-19-0538|MEX|ST_1|Cluster_NA|2019/10/11:0.0018243807):0.0120397045,(CEC-19-0546|MEX|ST_2|Cluster_146|2019/10/11:0.0062316192,((CEC-20-0994|MEX|ST_2|Cluster_146|2020/07/23:0.0049071063,CEC-21-2834|MEX|ST_2|Cluster_146|2021/03/03:0.0013974015):0.0010705526,((CEC-20-1604|MEX|ST_1|Cluster_146|2020/10/02:0.0064537094,(CEC-20-2137|MEX|ST_2|Cluster_146|2020/11/30:0.0019137299,(CEC-21-5226|MEX|ST_1|Cluster_146|2021/10/13:0.0072246674,CEC-22-7081|MEX|ST_1|Cluster_146|2022/04/06:0.0025581484):0.0011150886):0.0010843737):0.0019276189,CEC-22-6072|MEX|ST_1|Cluster_146|2022/01/11:0.0089812547):0.0018045746):0.0019073712):0.0000065826):0.0005658505,(CEC-21-2796|MEX|ST_1|Cluster_146|2021/03/01:0.0022886155,CEC-21-4014|MEX|ST_1|Cluster_146|2021/06/17:0.0121085460):0.0007129423):0.0121438855,CEC-22-8262|MEX|ST_1|Cluster_NA|2022/07/11:0.0163614455):0.0039057770):0.0020317993):0.0010168258,(((CEC-19-0777|MEX|ST_1|Cluster_NA|2019/11/11:0.0067736474,((CEC-21-2886|MEX|ST_2|Cluster_NA|2021/03/08:0.0055749444,CEC-21-5744|MEX|ST_2|Cluster_NA|2021/11/30:0.0028252401):0.0095724240,E7483-CMHA|MEX|ST_3|Cluster_NA|2018/01/01:0.0093176026):0.0022114905):0.0104216579,((E2633-HCO|MEX|ST_1|Cluster_NA|2015/01/01:0.0052286593,E2634-PRM|MEX|ST_1|Cluster_NA|2015/01/01:0.0070188940):0.0052275037,E4874-RSA|MEX|ST_1|Cluster_NA|2017/01/01:0.0052904254):0.0067928205):0.0008196522,E1561-EJNR|MEX|ST_1|Cluster_NA|2014/01/01:0.0112986439):0.0008168067):0.0051320824,(CEC-21-4403|MEX|ST_1|Cluster_NA|2021/07/22:0.0025310855,CEC-21-5583|MEX|ST_1|Cluster_NA|2021/11/18:0.0035915859):0.0364728252):0.0041404688,(E3771-RSG|MEX|ST_3|Cluster_NA|2017/01/01:0.0330072098,E5853-HCY|MEX|ST_3|Cluster_NA|2018/01/01:0.0262084174):0.0006978817):0.0054009866):0.0040226817,((((((CEC-19-0261|MEX|ST_1|Cluster_NA|2019/09/11:0.0055733580,CEC-21-2762|MEX|ST_1|Cluster_NA|2021/02/24:0.0025988737):0.0060314951,(CEC-22-7432|MEX|ST_1|Cluster_NA|2022/05/09:0.0076380201,CEC-22-7681|MEX|ST_1|Cluster_NA|2022/05/26:0.0059567136):0.0180499396):0.0143606422,G-1860-JACA|GUA|ST_NA|Cluster_NA|2016/01/01:0.0305435443):0.0054181477,(((E0678-FAMV|MEX|ST_3|Cluster_NA|2012/01/01:0.0007455373,E0681-ICC|MEX|ST_3|Cluster_NA|2012/01/01:0.0131547991):0.0000065898,E0885-OTM|MEX|ST_3|Cluster_NA|2013/01/01:0.0177349809):0.0034810663,E1140-JLHH|MEX|ST_3|Cluster_NA|2013/01/01:0.0077635082):0.0061501890):0.0037206741,E2449-OLVJ|MEX|ST_3|Cluster_NA|2015/01/01:0.0255047080):0.0029884205,E7421-JLFB|MEX|ST_3|Cluster_NA|2018/01/01:0.0246565232):0.0002051974):0.0025110601):0.0004224019,((((((CEC-20-2117|MEX|ST_1|Cluster_NA|2020/11/25:0.0255885497,(E3921-CAAA|MEX|ST_3|Cluster_NA|2017/01/01:0.0187349560,E5215-DAFE|MEX|ST_3|Cluster_NA|2017/01/01:0.0121998130):0.0000058888):0.0014932812,E5208-JAVM|MEX|ST_3|Cluster_NA|2017/01/01:0.0129673485):0.0047211700,(((((((((((CEC-22-6098|MEX|ST_1|Cluster_NA|2022/01/12:0.0046355217,CEC-22-6551|MEX|ST_1|Cluster_NA|2022/02/21:0.0018861357):0.0074788389,E5070-ICZ|MEX|ST_3|Cluster_NA|2017/01/01:0.0020059379):0.0011238174,(((CEC-22-8364|MEX|ST_1|Cluster_NA|2022/07/19:0.0103847408,E7440-IMCM|MEX|ST_3|Cluster_NA|2018/01/01:0.0019294313):0.0018092150,(E5787-CJMV|MEX|ST_3|Cluster_NA|2017/01/01:0.0000027755,E6393-RRBF|MEX|ST_3|Cluster_NA|2018/01/01:0.0038323739):0.0018961128):0.0000027755,E6712-RSM|MEX|ST_3|Cluster_NA|2018/01/01:0.0028808140):0.0027627005):0.0000056833,E3274-JJVC|MEX|ST_3|Cluster_NA|2017/01/01:0.0067085767):0.0000027755,E4964-TJBM|MEX|ST_3|Cluster_NA|2017/01/01:0.0067757522):0.0004947171,E5077-PDRQ|MEX|ST_3|Cluster_NA|2017/01/01:0.0051019378):0.0079378989,((E2812-UEVS|MEX|ST_3|Cluster_NA|2016/01/01:0.0000027755,((E3675-JAVF|MEX|ST_3|Cluster_NA|2017/01/01:0.0018789602,(E4359-GABH|MEX|ST_3|Cluster_NA|2017/01/01:0.0000027755,E7359-EACR|MEX|ST_3|Cluster_NA|2018/01/01:0.0000027755):0.0009342465):0.0000027755,E5069-JJZL|MEX|ST_3|Cluster_NA|2017/01/01:0.0000027755):0.0028202448):0.0105528481,(E6895-DALG|MEX|ST_3|Cluster_NA|2018/01/01:0.0062474096,E7295-JRRC|MEX|ST_3|Cluster_NA|2018/01/01:0.0145738990):0.0008653993):0.0037942430):0.0015401873,E4545-ARH|MEX|ST_3|Cluster_NA|2017/01/01:0.0075307739):0.0071333634,(E6620-SSS|MEX|ST_3|Cluster_NA|2018/01/01:0.0058322957,E7257-CEAA|MEX|ST_3|Cluster_NA|2018/01/01:0.0005758428):0.0334811639):0.0075010460,E0442-GRE|MEX|ST_3|Cluster_NA|2012/01/01:0.0206451859):0.0005386705,(E4038-OPV|MEX|ST_3|Cluster_NA|2017/01/01:0.0045817032,P-135-KT|PAN|ST_NA|Cluster_NA|2012/01/01:0.0053084585):0.0150544511):0.0046067342):0.0085484756,(((((((CEC-21-2682|MEX|ST_1|Cluster_NA|2021/02/17:0.0097364109,CEC-22-7476|MEX|ST_1|Cluster_NA|2022/05/11:0.0092187847):0.0029028899,(CEC-22-7628|MEX|ST_1|Cluster_NA|2022/05/20:0.0033830694,CEC-22-7630|MEX|ST_1|Cluster_NA|2022/05/20:0.0003955607):0.0113255398):0.0008778045,E2456-VMTB|MEX|ST_3|Cluster_NA|2015/01/01:0.0071575720):0.0101444031,CEC-22-6268|MEX|ST_1|Cluster_NA|2022/01/27:0.0212155221):0.0410181124,(E1764-AEP|MEX|ST_3|Cluster_NA|2014/01/01:0.0021728770,E5007-FVR|MEX|ST_3|Cluster_NA|2017/01/01:0.0061794403):0.0269517772):0.0103029518,((CEC-21-3290|MEX|ST_1|Cluster_NA|2021/04/13:0.0255091760,(CEC-21-5203|MEX|ST_2|Cluster_NA|2021/10/14:0.0168769971,CEC-22-9657|MEX|ST_2|Cluster_NA|2022/11/24:0.0246812971):0.0072389811):0.0111153513,(KEXV01031000|BR|ST_NA|Cluster_NA|2015/01/01:0.0085078932,KEXV01043625|BR|ST_NA|Cluster_NA|2016/01/01:0.0082278192):0.0324334343):0.0011702189):0.0020514752,(CEC-22-6216|MEX|ST_1|Cluster_NA|2022/01/21:0.0379024544,KY036993|US|ST_NA|Cluster_NA|2012/01/01:0.0211126273):0.0096655030):0.0048859272):0.0000063778,(CEC-21-3082|MEX|ST_1|Cluster_NA|2021/03/24:0.0285509934,((E1095-LLC|MEX|ST_3|Cluster_NA|2013/01/01:0.0215578632,E1587-FPT|MEX|ST_3|Cluster_NA|2014/01/01:0.0202617155):0.0157784800,(E3834-DTBI|MEX|ST_3|Cluster_NA|2017/01/01:0.0002064060,E4388-ACTP|MEX|ST_3|Cluster_NA|2017/01/01:0.0047236960):0.0335368884):0.0052982306):0.0109705365):0.0009924027,E0862-RAP|MEX|ST_3|Cluster_NA|2013/01/01:0.0396153993):0.0000070855):0.0002877861,((((((((((((((((CEC-19-0191|MEX|ST_1|Cluster_NA|2019/09/04:0.0027712328,CEC-21-5594|MEX|ST_2|Cluster_NA|2021/11/12:0.0020036885):0.0015583046,CEC-22-7041|MEX|ST_2|Cluster_NA|2022/04/01:0.0088476458):0.0000065961,((CEC-21-2435|MEX|ST_1|Cluster_NA|2021/01/20:0.0060131683,CEC-21-5543|MEX|ST_2|Cluster_NA|2021/11/10:0.0086383085):0.0029099231,CEC-21-3275|MEX|ST_2|Cluster_NA|2021/04/13:0.0103389500):0.0021322092):0.0004407311,CEC-22-6606|MEX|ST_1|Cluster_NA|2022/02/25:0.0090654079):0.0014521590,CEC-19-0588|MEX|ST_1|Cluster_NA|2019/10/16:0.0084968083):0.0023992571,(CEC-21-3645|MEX|ST_1|Cluster_NA|2021/05/14:0.0010584571,CEC-21-5352|MEX|ST_1|Cluster_NA|2021/10/26:0.0028781189):0.0110397200):0.0002186033,CEC-22-9123|MEX|ST_1|Cluster_NA|2022/09/27:0.0093956637):0.0022825868,(CEC-22-9385|MEX|ST_1|Cluster_NA|2022/10/24:0.0032154890,E5181-GLR|MEX|ST_1|Cluster_NA|2017/01/01:0.0038311089):0.0006789402):0.0004460339,CEC-19-1002|MEX|ST_1|Cluster_NA|2019/12/09:0.0067513213):0.0022148199,CEC-22-6889|MEX|ST_2|Cluster_NA|2022/03/23:0.0112945642):0.0098998503,E1348-JTM|MEX|ST_1|Cluster_NA|2013/01/01:0.0168438242):0.0158440344,(CEC-22-7773|MEX|ST_2|Cluster_NA|2022/06/01:0.0149056009,E2671-AMG|MEX|ST_1|Cluster_NA|2015/01/01:0.0078794891):0.0247191386):0.0020397951,(CEC-20-1210|MEX|ST_1|Cluster_NA|2020/08/20:0.0189887786,E1841-MAPS|MEX|ST_1|Cluster_NA|2015/01/01:0.0178785814):0.0050961071):0.0069140137,E4830-GGE|MEX|ST_3|Cluster_NA|2017/01/01:0.0177652418):0.0030769867,E1196-PJUR|MEX|ST_3|Cluster_NA|2013/01/01:0.0235201622):0.0008680144,((((CEC-19-0797|MEX|ST_1|Cluster_NA|2019/11/13:0.0010616312,CEC-20-1702|MEX|ST_1|Cluster_NA|2020/10/13:0.0037052711):0.0050714863,CEC-22-7151|MEX|ST_1|Cluster_NA|2022/04/12:0.0094165877):0.0010988798,CEC-22-6750|MEX|ST_2|Cluster_NA|2022/03/10:0.0149889955):0.0168751467,(((((CEC-21-2656|MEX|ST_1|Cluster_NA|2021/02/15:0.0058084200,E6418-RFR|MEX|ST_3|Cluster_NA|2018/01/01:0.0047945634):0.0019584403,CEC-21-3398|MEX|ST_2|Cluster_NA|2021/04/22:0.0109349735):0.0132596484,CEC-22-6544|MEX|ST_1|Cluster_NA|2022/02/21:0.0207217163):0.0014322928,E0487-HAPO|MEX|ST_1|Cluster_NA|2012/01/01:0.0224445517):0.0012281041,((MG942176|US|ST_NA|Cluster_NA|2011/01/01:0.0022616667,E2429-EDNA|MEX|ST_3|Cluster_NA|2015/01/01:0.0058779453):0.0022921933,E2211-FFS|MEX|ST_3|Cluster_NA|2015/01/01:0.0025102692):0.0081273148):0.0009272209):0.0125325051):0.0033310730):0.0026712734):0.0019838809,(((((((CEC-20-2230|MEX|ST_1|Cluster_NA|2020/12/08:0.0187168142,E6038-CABE|MEX|ST_3|Cluster_NA|2018/01/01:0.0271225386):0.0164344151,E2862-MEDB|MEX|ST_3|Cluster_NA|2016/01/01:0.0338263776):0.0038121884,E1497-MPRT|MEX|ST_3|Cluster_NA|2014/01/01:0.0330567471):0.0017447262,((CEC-21-3913|MEX|ST_1|Cluster_NA|2021/06/08:0.0308410645,E4315-ATM|MEX|ST_3|Cluster_NA|2017/01/01:0.0436181670):0.0075618814,(E0639-PMO|MEX|ST_3|Cluster_NA|2012/01/01:0.0124096249,E1117-DLB|MEX|ST_3|Cluster_NA|2013/01/01:0.0253191168):0.0126448695):0.0038202355):0.0027443675,(((CEC-21-3452|MEX|ST_1|Cluster_NA|2021/04/26:0.0030657673,CEC-21-5209|MEX|ST_1|Cluster_NA|2021/10/14:0.0057695953):0.0040024114,CEC-21-4986|MEX|ST_1|Cluster_NA|2021/09/27:0.0048882558):0.0244847641,(CEC-21-4702|MEX|ST_1|Cluster_NA|2021/08/30:0.0125157348,CEC-21-4876|MEX|ST_2|Cluster_NA|2021/09/17:0.0034674404):0.0237845505):0.0083076872):0.0004930193,((((E0377-VMCB|MEX|ST_3|Cluster_NA|2012/01/01:0.0076718304,E0744-DGP|MEX|ST_3|Cluster_NA|2012/01/01:0.0215564610):0.0002738677,(E3144-JFMG|MEX|ST_1|Cluster_NA|2016/01/01:0.0195506109,E5009-SPR|MEX|ST_3|Cluster_NA|2017/01/01:0.0299083606):0.0088564924):0.0000065826,(E0434-TRU|MEX|ST_3|Cluster_NA|2012/01/01:0.0156367758,E0769-RMV|MEX|ST_3|Cluster_NA|2012/01/01:0.0192222472):0.0084638151):0.0072445334,((E1147-GFH|MEX|ST_1|Cluster_NA|2013/01/01:0.0220992117,E2943-BMNM|MEX|ST_3|Cluster_NA|2016/01/01:0.0262275308):0.0039923250,E2416-PRC|MEX|ST_3|Cluster_NA|2015/01/01:0.0408800945):0.0030963031):0.0012683237):0.0000075668,((((CEC-21-3140|MEX|ST_1|Cluster_NA|2021/03/30:0.0000057728,CEC-21-5504|MEX|ST_2|Cluster_NA|2021/11/09:0.0053713820):0.0319947714,KU190826|CA|ST_NA|Cluster_NA|2013/01/01:0.0365704475):0.0066696086,E0954-CCV|MEX|ST_3|Cluster_NA|2013/01/01:0.0240002974):0.0029591675,((CEC-21-4060|MEX|ST_2|Cluster_NA|2021/06/22:0.0561168631,E0475-YZO|MEX|ST_3|Cluster_NA|2012/01/01:0.0236551482):0.0000081633,E4021-GDVN|MEX|ST_2|Cluster_NA|2017/01/01:0.0237990510):0.0007177064):0.0030116378):0.0017432081):0.0024956715):0.0019164011,(((((CEC-21-2947|MEX|ST_1|Cluster_NA|2021/03/12:0.0028097556,CEC-22-9782|MEX|ST_1|Cluster_NA|2022/12/06:0.0050838699):0.0161161296,(CEC-21-4465|MEX|ST_1|Cluster_NA|2021/08/04:0.0028422020,CEC-22-7508|MEX|ST_2|Cluster_NA|2022/05/13:0.0046852066):0.0116421714):0.0184558502,MG800382|US|ST_NA|Cluster_NA|2011/01/01:0.0192327686):0.0046929180,(E1031-IAMC|MEX|ST_1|Cluster_NA|2013/01/01:0.0275499653,(E2652-MLS|MEX|ST_3|Cluster_NA|2015/01/01:0.0308839225,((E4796-COG|MEX|ST_1|Cluster_NA|2017/01/01:0.0472845210,E5978-DVF|MEX|ST_3|Cluster_NA|2018/01/01:0.0478295255):0.0076476841,(E6697-BMS|MEX|ST_3|Cluster_NA|2018/01/01:0.0159085721,E6698-JFQG|MEX|ST_3|Cluster_NA|2018/01/01:0.0248144392):0.0216002055):0.0000033391):0.0000062970):0.0030226674):0.0003801689,((KU190615|CA|ST_NA|Cluster_NA|2012/01/01:0.0261798847,((((MG942046|US|ST_NA|Cluster_NA|2011/01/01:0.0244410240,(MH353546|US|ST_NA|Cluster_NA|2012/01/01:0.0211413145,N-257-CMDH|NIC|ST_NA|Cluster_NA|2014/01/01:0.0243338132):0.0033439264):0.0086700681,MG943341|US|ST_NA|Cluster_NA|2015/01/01:0.0432256193):0.0084433112,E0832-AVS|MEX|ST_3|Cluster_NA|2013/01/01:0.0173563299):0.0021454876,E2968-RIM|MEX|ST_3|Cluster_NA|2016/01/01:0.0311264682):0.0031617404):0.0006685332,(((E0108-GVV|MEX|ST_3|Cluster_NA|2011/01/01:0.0136563562,E0445-ARMS|MEX|ST_3|Cluster_NA|2011/01/01:0.0061896674):0.0130213071,E2479-LIRR|MEX|ST_3|Cluster_NA|2015/01/01:0.0368235451):0.0005144344,(((E0559-APP|MEX|ST_3|Cluster_NA|2012/01/01:0.0131075644,E0711-MEEM|MEX|ST_3|Cluster_NA|2012/01/01:0.0151132641):0.0101548291,((E1643-JCAH|MEX|ST_3|Cluster_NA|2014/01/01:0.0080348853,E1780-JCCM|MEX|ST_3|Cluster_NA|2014/01/01:0.0035860932):0.0164933270,((E1970-ALR|MEX|ST_3|Cluster_NA|2015/01/01:0.0170761439,E4536-DPA|MEX|ST_3|Cluster_NA|2017/01/01:0.0156040833):0.0053382940,E6678-RGLG|MEX|ST_3|Cluster_NA|2018/01/01:0.0090423752):0.0030440924):0.0044090868):0.0014593829,((((E0868-FAOV|MEX|ST_3|Cluster_NA|2013/01/01:0.0000065826,E3210-SACP|MEX|ST_3|Cluster_NA|2017/01/01:0.0097627290):0.0119909490,(((E3204-JAM|MEX|ST_3|Cluster_NA|2017/01/01:0.0041123923,(E6681-DALT|MEX|ST_3|Cluster_NA|2018/01/01:0.0000027755,E6687-PSA|MEX|ST_3|Cluster_NA|2018/01/01:0.0019323463):0.0097787623):0.0043297680,E3207-KPAU|MEX|ST_3|Cluster_NA|2017/01/01:0.0054631741):0.0020066340,E6565-SCC|MEX|ST_3|Cluster_NA|2018/01/01:0.0086580381):0.0084417977):0.0021175468,E7473-SEON|MEX|ST_3|Cluster_NA|2018/01/01:0.0094105940):0.0079659124,(((E1710-GJME|MEX|ST_3|Cluster_NA|2014/01/01:0.0112807848,E2906-EGG|MEX|ST_3|Cluster_NA|2016/01/01:0.0059516607):0.0027252788,E3072-RJR|MEX|ST_3|Cluster_NA|2016/01/01:0.0069172061):0.0071282162,E4534-MAMJ|MEX|ST_3|Cluster_NA|2017/01/01:0.0079446195):0.0109511660):0.0037015458):0.0096380024):0.0087502068):0.0022827158):0.0003513654):0.0047435097,((((KEXV01015125|BR|ST_NA|Cluster_NA|2014/01/01:0.0421208977,(KEXV01015200|BR|ST_NA|Cluster_NA|2014/01/01:0.0075026797,(KEXV01015773|BR|ST_NA|Cluster_NA|2015/01/01:0.0316070774,((KEXV01015783|BR|ST_NA|Cluster_NA|2015/01/01:0.0032325971,KEXV01015936|BR|ST_NA|Cluster_NA|2015/01/01:0.0128581546):0.0181417417,KEXV01033778|BR|ST_NA|Cluster_NA|2016/01/01:0.0159046759):0.0002451816):0.0119088330):0.0000056501):0.0264879831,H-1451-MM|HON|ST_NA|Cluster_NA|2015/01/01:0.0469647760):0.0012753036,E0598-ERH|MEX|ST_3|Cluster_NA|2012/01/01:0.0444800887):0.0061267039,(KY037025|US|ST_NA|Cluster_NA|2012/01/01:0.0233592978,E5569-MAAC|MEX|ST_3|Cluster_NA|2017/01/01:0.0216664409):0.0047202429):0.0029289192):0.0017757998,((((((((((((((CEC-19-0521|MEX|ST_1|Cluster_NA|2019/10/10:0.0141401770,E6948-AME|MEX|ST_3|Cluster_NA|2018/01/01:0.0119083345):0.0149440948,(CEC-19-0693|MEX|ST_1|Cluster_NA|2019/10/30:0.0081863195,E1877-CVY|MEX|ST_1|Cluster_NA|2016/01/01:0.0087825938):0.0145980000):0.0012556139,(((CEC-21-3728|MEX|ST_1|Cluster_NA|2021/05/20:0.0108381830,CEC-21-4013|MEX|ST_1|Cluster_NA|2021/06/17:0.0184455038):0.0095545514,E1064-MNG|MEX|ST_3|Cluster_NA|2013/01/01:0.0133172016):0.0008517351,CEC-21-4138|MEX|ST_2|Cluster_NA|2021/06/29:0.0079018103):0.0016071113):0.0003565810,((CEC-21-4240|MEX|ST_2|Cluster_NA|2021/07/08:0.0120170323,CEC-22-7819|MEX|ST_1|Cluster_NA|2022/06/03:0.0156583963):0.0064161343,E1890-MFFJ|MEX|ST_1|Cluster_NA|2015/01/01:0.0098601041):0.0076892551):0.0000061205,CEC-22-8132|MEX|ST_1|Cluster_NA|2022/06/30:0.0191570500):0.0256781344,MW545405|BR|ST_NA|Cluster_NA|2018/01/01:0.0412103385):0.0037114969,(CEC-21-2944|MEX|ST_1|Cluster_NA|2021/03/12:0.0345222905,(CEC-21-3629|MEX|ST_1|Cluster_NA|2021/05/13:0.0088731454,CEC-22-9512|MEX|ST_2|Cluster_NA|2022/11/07:0.0022826518):0.0328928655):0.0080785211):0.0034039960,(KEXV01031046|BR|ST_NA|Cluster_NA|2015/01/01:0.0141042028,KEXV01042270|BR|ST_NA|Cluster_NA|2016/01/01:0.0024596122):0.0208905871):0.0036222870,(((KEXV01031394|BR|ST_NA|Cluster_NA|2016/01/01:0.0364848797,KEXV01044570|BR|ST_NA|Cluster_NA|2016/01/01:0.0486950297):0.0053235642,(KEXV01044670|BR|ST_NA|Cluster_NA|2016/01/01:0.0267997153,(MG942682|US|ST_NA|Cluster_NA|2013/01/01:0.0000027755,MG943213|US|ST_NA|Cluster_NA|2015/01/01:0.0035088334):0.0267144120):0.0062242023):0.0000060301,(MF456433|US|ST_NA|Cluster_NA|2012/01/01:0.0183982141,((E1138-JAPQ|MEX|ST_3|Cluster_NA|2013/01/01:0.0159477437,(((E2786-SLNL|MEX|ST_3|Cluster_NA|2016/01/01:0.0081585235,E4032-MAM|MEX|ST_3|Cluster_NA|2017/01/01:0.0125266260):0.0026299487,E6713-JGRS|MEX|ST_3|Cluster_NA|2018/01/01:0.0075466318):0.0009621952,(E4035-CEVC|MEX|ST_3|Cluster_NA|2017/01/01:0.0163633705,E7154-ESG|MEX|ST_3|Cluster_NA|2018/01/01:0.0006742837):0.0129852551):0.0106373653):0.0055084329,((E1716-SCL|MEX|ST_3|Cluster_NA|2014/01/01:0.0133960530,E5834-IIMF|MEX|ST_3|Cluster_NA|2018/01/01:0.0157758085):0.0068484277,E2170-OVG|MEX|ST_3|Cluster_NA|2015/01/01:0.0197865930):0.0114243569):0.0140096651):0.0047084746):0.0080992926):0.0000065961,(((KEXV01031531|BR|ST_NA|Cluster_NA|2016/01/01:0.0341961528,KEXV01045296|BR|ST_NA|Cluster_NA|2017/01/01:0.0442481989):0.0138416429,((KX357248|BR|ST_NA|Cluster_NA|2013/01/01:0.0272351894,MF457166|US|ST_NA|Cluster_NA|2013/01/01:0.0256476231):0.0066379926,MF457194|US|ST_NA|Cluster_NA|2013/01/01:0.0339908421):0.0090093764):0.0000082945,((((KJ474529|PA|ST_NA|Cluster_NA|2012/01/01:0.0000027755,P-181-EU|PAN|ST_NA|Cluster_NA|2012/01/01:0.0000027755):0.0099514835,P-292-JGZ|PAN|ST_NA|Cluster_NA|2013/01/01:0.0132889135):0.0223876423,(KJ474275|PA|ST_NA|Cluster_NA|2011/01/01:0.0188450973,MG982935|PA|ST_NA|Cluster_NA|2016/01/01:0.0099363731):0.0067353492):0.0148421264,E6625-COCM|MEX|ST_3|Cluster_NA|2018/01/01:0.0304039535):0.0066408541):0.0011508211):0.0000064649,(((((CEC-21-4365|MEX|ST_2|Cluster_NA|2021/07/19:0.0463653768,MF455944|US|ST_NA|Cluster_NA|2012/01/01:0.0249219566):0.0031973524,(((((KC473834|US|ST_NA|Cluster_NA|2011/01/01:0.0111894997,(MG943016|US|ST_NA|Cluster_NA|2014/01/01:0.0125607292,MH354879|US|ST_NA|Cluster_NA|2013/01/01:0.0101304257):0.0027345925):0.0079579285,(MH354773|US|ST_NA|Cluster_NA|2013/01/01:0.0014891634,MH354940|US|ST_NA|Cluster_NA|2014/01/01:0.0040397399):0.0142451839):0.0007810564,((MF456451|US|ST_NA|Cluster_NA|2011/01/01:0.0010006773,MF457095|US|ST_NA|Cluster_NA|2015/01/01:0.0041451514):0.0029299610,MH355103|US|ST_NA|Cluster_NA|2015/01/01:0.0154115180):0.0015876865):0.0000073980,MK580309|US|ST_NA|Cluster_NA|2017/01/01:0.0219486294):0.0000059141,(KJ680958|US|ST_NA|Cluster_NA|2012/01/01:0.0198934239,MG197023|US|ST_NA|Cluster_NA|2012/01/01:0.0264804099):0.0027940032):0.0226644724):0.0009041817,KEXV01046389|BR|ST_NA|Cluster_NA|2017/01/01:0.0135304451):0.0031429013,(((KEXV01008652|BR|ST_NA|Cluster_NA|2015/01/01:0.0388131579,(KEXV01038498|BR|ST_NA|Cluster_NA|2016/01/01:0.0129692731,KEXV01039505|BR|ST_NA|Cluster_NA|2017/01/01:0.0068486194):0.0099115592):0.0072113011,KEXV01041947|BR|ST_NA|Cluster_NA|2016/01/01:0.0193017113):0.0157100628,(KEXV01034430|BR|ST_NA|Cluster_NA|2017/01/01:0.0284583775,((E3912-GMC|MEX|ST_3|Cluster_NA|2017/01/01:0.0036131237,(E6264-JLG|MEX|ST_3|Cluster_NA|2018/01/01:0.0020118437,E6998-SSF|MEX|ST_3|Cluster_NA|2018/01/01:0.0040001781):0.0052502233):0.0006907782,E6510-LCC|MEX|ST_3|Cluster_NA|2018/01/01:0.0044836204):0.0237207506):0.0094437161):0.0018571429):0.0000068385,((((KF384808|US|ST_NA|Cluster_NA|2011/01/01:0.0192176341,MK580254|US|ST_NA|Cluster_NA|2017/01/01:0.0149724462):0.0165212318,MF455746|US|ST_NA|Cluster_NA|2013/01/01:0.0278810332):0.0019396542,((MF456032|US|ST_NA|Cluster_NA|2011/01/01:0.0157127402,MG942313|US|ST_NA|Cluster_NA|2012/01/01:0.0106636031):0.0287632073,MF456880|US|ST_NA|Cluster_NA|2012/01/01:0.0211681957):0.0060712118):0.0015609724,(MG942113|US|ST_NA|Cluster_NA|2011/01/01:0.0370379591,E6804-JJM|MEX|ST_3|Cluster_NA|2018/01/01:0.0364082843):0.0065750017):0.0019061415):0.0024724772):0.0002810549,((CEC-19-0635|MEX|ST_2|Cluster_NA|2019/10/23:0.0482587995,(CEC-21-5290|MEX|ST_1|Cluster_NA|2021/10/20:0.0222848652,OR543097|EC|ST_NA|Cluster_NA|2021/01/01:0.0112462164):0.0246733548):0.0060425630,(((((CEC-22-8531|MEX|ST_1|Cluster_NA|2022/08/09:0.0365899620,E7300-FEA|MEX|ST_3|Cluster_NA|2018/01/01:0.0223623563):0.0080565002,(KJ680923|US|ST_NA|Cluster_NA|2011/01/01:0.0390288004,MF456903|US|ST_NA|Cluster_NA|2015/01/01:0.0247300914):0.0090429763):0.0010409425,((MF456323|US|ST_NA|Cluster_NA|2011/01/01:0.0122674148,MK580240|US|ST_NA|Cluster_NA|2017/01/01:0.0138435058):0.0165577915,(E5165-JAMM|MEX|ST_1|Cluster_NA|2017/01/01:0.0009476945,E5166-CASA|MEX|ST_1|Cluster_NA|2017/01/01:0.0000027755):0.0356136119):0.0035660746):0.0034668796,(((((((KJ474209|PA|ST_NA|Cluster_NA|2011/01/01:0.0059529133,((((((KJ474222|PA|ST_NA|Cluster_NA|2011/01/01:0.0071608154,(KJ474371|PA|ST_NA|Cluster_NA|2011/01/01:0.0000027755,P-100-WLR|PAN|ST_NA|Cluster_NA|2011/01/01:0.0000027755):0.0000065898):0.0030679687,KJ474616|PA|ST_NA|Cluster_NA|2013/01/01:0.0210460598):0.0008913757,P-130-JS|PAN|ST_NA|Cluster_NA|2012/01/01:0.0029363928):0.0040306908,(((KJ474295|PA|ST_NA|Cluster_NA|2011/01/01:0.0000027755,P-015-LHR|PAN|ST_NA|Cluster_NA|2011/01/01:0.0000027755):0.0044527501,KJ474218|PA|ST_NA|Cluster_NA|2011/01/01:0.0062016448):0.0017446674,(KJ474373|PA|ST_NA|Cluster_NA|2011/01/01:0.0000027755,P-103-MA|PAN|ST_NA|Cluster_NA|2011/01/01:0.0000027755):0.0060289552):0.0034167373):0.0000065826,(KJ474469|PA|ST_NA|Cluster_NA|2012/01/01:0.0166632858,P-372-VPC|PAN|ST_NA|Cluster_NA|2014/01/01:0.0065463797):0.0030761742):0.0000065898,(((KJ474252|PA|ST_NA|Cluster_NA|2011/01/01:0.0217301796,KJ474570|PA|ST_NA|Cluster_NA|2013/01/01:0.0051659529):0.0026398284,(KJ474370|PA|ST_NA|Cluster_NA|2011/01/01:0.0000027755,P-099-RAC|PAN|ST_NA|Cluster_NA|2011/01/01:0.0000027755):0.0080336263):0.0000072898,((KJ474329|PA|ST_NA|Cluster_NA|2011/01/01:0.0000027755,P-052-JPB|PAN|ST_NA|Cluster_NA|2011/01/01:0.0000027755):0.0046006103,(KJ474517|PA|ST_NA|Cluster_NA|2012/01/01:0.0000027755,P-166-CF|PAN|ST_NA|Cluster_NA|2012/01/01:0.0000027755):0.0098749011):0.0024627094):0.0058991684):0.0000065826):0.0044203639,((((KJ474239|PA|ST_NA|Cluster_NA|2011/01/01:0.0038659640,P-437-EM|PAN|ST_NA|Cluster_NA|2014/01/01:0.0091242440):0.0040663815,((KJ474349|PA|ST_NA|Cluster_NA|2011/01/01:0.0000027755,P-076-MS|PAN|ST_NA|Cluster_NA|2011/01/01:0.0000027755):0.0016039060,((KJ474364|PA|ST_NA|Cluster_NA|2011/01/01:0.0068839796,P-405-JR|PAN|ST_NA|Cluster_NA|2014/01/01:0.0083271259):0.0007395711,P-378-JLSP|PAN|ST_NA|Cluster_NA|2014/01/01:0.0044944352):0.0008405730):0.0072080220):0.0027930924,P-324-WP|PAN|ST_NA|Cluster_NA|2014/01/01:0.0167847832):0.0028006745,(KJ474486|PA|ST_NA|Cluster_NA|2012/01/01:0.0199662506,KJ474528|PA|ST_NA|Cluster_NA|2012/01/01:0.0322626657):0.0023372866):0.0021772761):0.0106556622,(KJ474365|PA|ST_NA|Cluster_NA|2011/01/01:0.0000027755,P-092-HA|PAN|ST_NA|Cluster_NA|2011/01/01:0.0000027755):0.0284881604):0.0032266302,((((((((KJ474344|PA|ST_NA|Cluster_NA|2011/01/01:0.0000027755,P-070-LV|PAN|ST_NA|Cluster_NA|2011/01/01:0.0000027755):0.0203130050,((KJ474512|PA|ST_NA|Cluster_NA|2012/01/01:0.0000027755,P-159-APC|PAN|ST_NA|Cluster_NA|2012/01/01:0.0000027755):0.0069262682,P-523-BG|PAN|ST_NA|Cluster_NA|2015/01/01:0.0182744062):0.0036054605):0.0010330750,(P-368-LMS|PAN|ST_NA|Cluster_NA|2014/01/01:0.0130144552,P-408-BFG|PAN|ST_NA|Cluster_NA|2014/01/01:0.0206048709):0.0026955483):0.0010277688,P-644-BBO|PAN|ST_NA|Cluster_NA|2016/01/01:0.0125250449):0.0014630855,(KJ474430|PA|ST_NA|Cluster_NA|2012/01/01:0.0135482485,(KJ474582|PA|ST_NA|Cluster_NA|2013/01/01:0.0000027755,P-205-CG|PAN|ST_NA|Cluster_NA|2013/01/01:0.0000027755):0.0096167929):0.0028344428):0.0023044948,(MG982913|PA|ST_NA|Cluster_NA|2016/01/01:0.0000027755,P-481-JMG|PAN|ST_NA|Cluster_NA|2015/01/01:0.0041903945):0.0172765891):0.0026543784,((KJ474345|PA|ST_NA|Cluster_NA|2011/01/01:0.0000027755,P-071-RA|PAN|ST_NA|Cluster_NA|2011/01/01:0.0000027755):0.0109535040,(((KJ474501|PA|ST_NA|Cluster_NA|2012/01/01:0.0000027755,P-146-FE|PAN|ST_NA|Cluster_NA|2012/01/01:0.0000027755):0.0048070220,P-361-AM|PAN|ST_NA|Cluster_NA|2014/01/01:0.0056562252):0.0054458018,P-453-HM|PAN|ST_NA|Cluster_NA|2014/01/01:0.0116365531):0.0047727785):0.0075990241):0.0031709645,((((KJ474489|PA|ST_NA|Cluster_NA|2012/01/01:0.0000027755,P-131-NH|PAN|ST_NA|Cluster_NA|2012/01/01:0.0000027755):0.0007624146,(KJ474490|PA|ST_NA|Cluster_NA|2012/01/01:0.0000027755,P-132-JC|PAN|ST_NA|Cluster_NA|2012/01/01:0.0000027755):0.0043322617):0.0034973054,P-128-CPG|PAN|ST_NA|Cluster_NA|2012/01/01:0.0077516916):0.0209086482,(P-306-AZ|PAN|ST_NA|Cluster_NA|2014/01/01:0.0179720657,P-394-MH|PAN|ST_NA|Cluster_NA|2014/01/01:0.0163269551):0.0082439865):0.0029639951):0.0055988659):0.0006670751,((KJ474321|PA|ST_NA|Cluster_NA|2011/01/01:0.0000027755,P-044-MR|PAN|ST_NA|Cluster_NA|2011/01/01:0.0000027755):0.0304018749,((KJ474583|PA|ST_NA|Cluster_NA|2013/01/01:0.0000056415,MG982919|PA|ST_NA|Cluster_NA|2016/01/01:0.0138062026):0.0167792220,P-303-JC|PAN|ST_NA|Cluster_NA|2013/01/01:0.0192491745):0.0061711208):0.0049380307):0.0013098837,((((G-0738|GUA|ST_NA|Cluster_NA|2012/01/01:0.0000027755,G-0780|GUA|ST_NA|Cluster_NA|2012/01/01:0.0018930728):0.0007748151,(G-1592|GUA|ST_NA|Cluster_NA|2015/01/01:0.0000027755,G-1666|GUA|ST_NA|Cluster_NA|2015/01/01:0.0040367682):0.0035075477):0.0067893503,H-1479-EEV|HON|ST_NA|Cluster_NA|2015/01/01:0.0155703610):0.0077748143,P-659-RGL|PAN|ST_NA|Cluster_NA|2016/01/01:0.0189700779):0.0073109293):0.0108871992,E0842-MJRB|MEX|ST_3|Cluster_NA|2013/01/01:0.0130029524):0.0040083603):0.0032760283,MG196856|US|ST_NA|Cluster_NA|2012/01/01:0.0248125325):0.0021498503):0.0003446072):0.0014940963,(KEXV01015426|BR|ST_NA|Cluster_NA|2015/01/01:0.0211075350,E5159-FCE|MEX|ST_1|Cluster_NA|2017/01/01:0.0308724674):0.0097270119):0.0000055549,(((((KEXV01007080|BR|ST_NA|Cluster_NA|2014/01/01:0.0263585926,KEXV01043854|BR|ST_NA|Cluster_NA|2016/01/01:0.0262395969):0.0091964958,(((((((((((KEXV01029296|BR|ST_NA|Cluster_NA|2015/01/01:0.0077366139,KEXV01031666|BR|ST_NA|Cluster_NA|2016/01/01:0.0177977863):0.0051791489,((KEXV01029405|BR|ST_NA|Cluster_NA|2016/01/01:0.0060678629,KEXV01039651|BR|ST_NA|Cluster_NA|2017/01/01:0.0069242148):0.0047384452,KEXV01031680|BR|ST_NA|Cluster_NA|2016/01/01:0.0205978841):0.0013462071):0.0040715950,(((((KEXV01029415|BR|ST_NA|Cluster_NA|2016/01/01:0.0009858489,KEXV01031528|BR|ST_NA|Cluster_NA|2016/01/01:0.0000027755):0.0193988420,KEXV01036284|BR|ST_NA|Cluster_NA|2017/01/01:0.0285654753):0.0019540408,KEXV01029624|BR|ST_NA|Cluster_NA|2015/01/01:0.0134768386):0.0035405434,KEXV01031851|BR|ST_NA|Cluster_NA|2017/01/01:0.0359240465):0.0006155882,(KEXV01031634|BR|ST_NA|Cluster_NA|2016/01/01:0.0210353948,KEXV01037881|BR|ST_NA|Cluster_NA|2016/01/01:0.0138213845):0.0022781491):0.0012394182):0.0000027755,(KEXV01031521|BR|ST_NA|Cluster_NA|2016/01/01:0.0188052065,(KEXV01035967|BR|ST_NA|Cluster_NA|2016/01/01:0.0204571692,KEXV01036420|BR|ST_NA|Cluster_NA|2017/01/01:0.0103588224):0.0118973664):0.0067377745):0.0005577129,(((((KEXV01029303|BR|ST_NA|Cluster_NA|2015/01/01:0.0081421623,(KEXV01029360|BR|ST_NA|Cluster_NA|2015/01/01:0.0072362414,KEXV01031789|BR|ST_NA|Cluster_NA|2017/01/01:0.0009164931):0.0054819389):0.0021089815,KEXV01029428|BR|ST_NA|Cluster_NA|2016/01/01:0.0222289772):0.0025068965,KEXV01031805|BR|ST_NA|Cluster_NA|2017/01/01:0.0187000029):0.0099809309,(KEXV01031532|BR|ST_NA|Cluster_NA|2016/01/01:0.0170834964,KEXV01031743|BR|ST_NA|Cluster_NA|2017/01/01:0.0312521202):0.0061451194):0.0000061301,KEXV01031932|BR|ST_NA|Cluster_NA|2017/01/01:0.0147465865):0.0000065826):0.0000065826,((KEXV01029382|BR|ST_NA|Cluster_NA|2015/01/01:0.0201068318,(KEXV01029531|BR|ST_NA|Cluster_NA|2015/01/01:0.0231988208,(KEXV01036056|BR|ST_NA|Cluster_NA|2016/01/01:0.0147367669,(KEXV01036145|BR|ST_NA|Cluster_NA|2016/01/01:0.0261831612,KEXV01036300|BR|ST_NA|Cluster_NA|2017/01/01:0.0115816852):0.0008851287):0.0105146701):0.0152667614):0.0070916311,KEXV01031793|BR|ST_NA|Cluster_NA|2017/01/01:0.0291416627):0.0006989861):0.0000027755,(((KEXV01029397|BR|ST_NA|Cluster_NA|2016/01/01:0.0250365638,MW545335|BR|ST_NA|Cluster_NA|2017/01/01:0.0118755896):0.0057586087,KEXV01031765|BR|ST_NA|Cluster_NA|2017/01/01:0.0200571182):0.0016248690,KEXV01031889|BR|ST_NA|Cluster_NA|2017/01/01:0.0270018405):0.0010307234):0.0028349078,((KEXV01029433|BR|ST_NA|Cluster_NA|2016/01/01:0.0323905330,KEXV01031760|BR|ST_NA|Cluster_NA|2017/01/01:0.0206777748):0.0037071193,KX443042|BR|ST_NA|Cluster_NA|2013/01/01:0.0109724117):0.0064710978):0.0064456947,(KEXV01034171|BR|ST_NA|Cluster_NA|2017/01/01:0.0226553268,KEXV01036357|BR|ST_NA|Cluster_NA|2017/01/01:0.0394715005):0.0058109113):0.0078750779,(KEXV01033821|BR|ST_NA|Cluster_NA|2016/01/01:0.0083380632,(KEXV01036364|BR|ST_NA|Cluster_NA|2017/01/01:0.0496968725,KEXV01046740|BR|ST_NA|Cluster_NA|2017/01/01:0.0383448575):0.0109772189):0.0035863043):0.0122850714,KEXV01029583|BR|ST_NA|Cluster_NA|2015/01/01:0.0405927364):0.0055606997):0.0017901498,((KEXV01032645|BR|ST_NA|Cluster_NA|2017/01/01:0.0279581247,(KEXV01046059|BR|ST_NA|Cluster_NA|2017/01/01:0.0396138861,KEXV01046379|BR|ST_NA|Cluster_NA|2017/01/01:0.0155077473):0.0037904245):0.0146488094,(MF456075|US|ST_NA|Cluster_NA|2013/01/01:0.0301459934,(((MH354584|US|ST_NA|Cluster_NA|2012/01/01:0.0032386898,MH355085|US|ST_NA|Cluster_NA|2015/01/01:0.0057212238):0.0230119941,MH354958|US|ST_NA|Cluster_NA|2015/01/01:0.0108465102):0.0022376154,MH355087|US|ST_NA|Cluster_NA|2015/01/01:0.0299334958):0.0157175161):0.0015710482):0.0034078982):0.0028499495,((((((N-020-FCUA|NIC|ST_NA|Cluster_NA|2011/01/01:0.0030209281,(N-048-SEHL|NIC|ST_NA|Cluster_NA|2012/01/01:0.0060987108,N-264-JTGR|NIC|ST_NA|Cluster_NA|2014/01/01:0.0083777085):0.0006118036):0.0006993833,(((N-056-KRL|NIC|ST_NA|Cluster_NA|2012/01/01:0.0060031008,((N-099-PARA|NIC|ST_NA|Cluster_NA|2012/01/01:0.0052227724,(N-328-FJFM|NIC|ST_NA|Cluster_NA|2015/01/01:0.0071413832,N-336-HEOA|NIC|ST_NA|Cluster_NA|2015/01/01:0.0010597272):0.0048366420):0.0000027755,N-139-RJM|NIC|ST_NA|Cluster_NA|2013/01/01:0.0044279504):0.0000027755):0.0000027755,N-088-LATL|NIC|ST_NA|Cluster_NA|2012/01/01:0.0073451376):0.0007216847,(((N-058-PAGM|NIC|ST_NA|Cluster_NA|2012/01/01:0.0039128453,N-185-SJSC|NIC|ST_NA|Cluster_NA|2013/01/01:0.0130450898):0.0014045590,(N-059-LEME|NIC|ST_NA|Cluster_NA|2012/01/01:0.0111077469,(N-263-CACZ|NIC|ST_NA|Cluster_NA|2014/01/01:0.0007563335,N-362-JLOD|NIC|ST_NA|Cluster_NA|2015/01/01:0.0037114497):0.0102058229):0.0009646737):0.0000027755,N-122-RCCM|NIC|ST_NA|Cluster_NA|2013/01/01:0.0029389327):0.0007211399):0.0000027755):0.0000027755,N-155-ELFO|NIC|ST_NA|Cluster_NA|2013/01/01:0.0044414826):0.0021668046,N-190-DJH|NIC|ST_NA|Cluster_NA|2013/01/01:0.0037322546):0.0041555497,((N-025-MEVB|NIC|ST_NA|Cluster_NA|2012/01/01:0.0107473923,(((((((N-037-GJA|NIC|ST_NA|Cluster_NA|2012/01/01:0.0078547013,N-180-CJE|NIC|ST_NA|Cluster_NA|2013/01/01:0.0085150917):0.0005385328,N-175-Desconocida-1|NIC|ST_NA|Cluster_NA|2013/01/01:0.0079150718):0.0021466847,N-208-MCCL|NIC|ST_NA|Cluster_NA|2014/01/01:0.0029093173):0.0006523180,N-274-PCC|NIC|ST_NA|Cluster_NA|2014/01/01:0.0057533374):0.0008840374,N-206-HAGA|NIC|ST_NA|Cluster_NA|2014/01/01:0.0053058478):0.0005707137,(N-255-KVYS|NIC|ST_NA|Cluster_NA|2014/01/01:0.0000065826,N-269-KEPG|NIC|ST_NA|Cluster_NA|2014/01/01:0.0014532665):0.0106643308):0.0021595365,N-241-REDT|NIC|ST_NA|Cluster_NA|2014/01/01:0.0130509311):0.0006937287):0.0014693130,N-108-TJO|NIC|ST_NA|Cluster_NA|2012/01/01:0.0098795461):0.0000027755):0.0073442449,N-128-JRMV|NIC|ST_NA|Cluster_NA|2013/01/01:0.0165335344):0.0131901827):0.0013609833,(((KEXV01033078|BR|ST_NA|Cluster_NA|2016/01/01:0.0279915451,((KEXV01035553|BR|ST_NA|Cluster_NA|2016/01/01:0.0224345504,ON423243|BR|ST_NA|Cluster_NA|2013/01/01:0.0206020953):0.0104190883,KEXV01046676|BR|ST_NA|Cluster_NA|2017/01/01:0.0136779835):0.0077874605):0.0009838518,KY037588|US|ST_NA|Cluster_NA|2012/01/01:0.0161089853):0.0070408991,(((KEXV01035589|BR|ST_NA|Cluster_NA|2016/01/01:0.0476393459,G-0342|GUA|ST_NA|Cluster_NA|2011/01/01:0.0300902343):0.0059169652,((MH354443|US|ST_NA|Cluster_NA|2012/01/01:0.0122977250,(MH354574|US|ST_NA|Cluster_NA|2012/01/01:0.0059338802,(MH354579|US|ST_NA|Cluster_NA|2012/01/01:0.0062432375,(MH354746|US|ST_NA|Cluster_NA|2012/01/01:0.0119067686,MH354766|US|ST_NA|Cluster_NA|2012/01/01:0.0066272382):0.0020364591):0.0019702590):0.0075862396):0.0162159160,E4636-JEPN|MEX|ST_1|Cluster_NA|2017/01/01:0.0513470335):0.0052442759):0.0023234452,((((((G-0158|GUA|ST_NA|Cluster_NA|2011/01/01:0.0090564218,G-0796|GUA|ST_NA|Cluster_NA|2012/01/01:0.0036986492):0.0049057186,G-0960|GUA|ST_NA|Cluster_NA|2013/01/01:0.0083056639):0.0015908680,((G-0606|GUA|ST_NA|Cluster_NA|2012/01/01:0.0115216773,G-1851-JDMN|GUA|ST_NA|Cluster_NA|2016/01/01:0.0058235859):0.0031806570,G-1262|GUA|ST_NA|Cluster_NA|2014/01/01:0.0117297075):0.0000077058):0.0012492334,(G-0740|GUA|ST_NA|Cluster_NA|2012/01/01:0.0046909331,G-0756|GUA|ST_NA|Cluster_NA|2012/01/01:0.0035048911):0.0271398371):0.0050795292,G-0997|GUA|ST_NA|Cluster_NA|2013/01/01:0.0199520344):0.0095483176,G-1058|GUA|ST_NA|Cluster_NA|2013/01/01:0.0203250768):0.0115162517):0.0048922493):0.0009346013):0.0020968632):0.0000075542):0.0000065826,(((((KEXV01008601|BR|ST_NA|Cluster_NA|2015/01/01:0.0060489180,KEXV01009026|BR|ST_NA|Cluster_NA|2015/01/01:0.0032411138):0.0311107426,KEXV01032646|BR|ST_NA|Cluster_NA|2017/01/01:0.0530572182):0.0076941493,(MF455708|US|ST_NA|Cluster_NA|2013/01/01:0.0426341679,MK580245|US|ST_NA|Cluster_NA|2017/01/01:0.0304968371):0.0047033270):0.0030267450,((((KEXV01031574|BR|ST_NA|Cluster_NA|2016/01/01:0.0194428263,KEXV01038570|BR|ST_NA|Cluster_NA|2016/01/01:0.0187757087):0.0225794771,MH354589|US|ST_NA|Cluster_NA|2012/01/01:0.0349891862):0.0042561360,(KEXV01032789|BR|ST_NA|Cluster_NA|2017/01/01:0.0550865829,KEXV01033656|BR|ST_NA|Cluster_NA|2017/01/01:0.0427644491):0.0148624619):0.0010285816,MH355052|US|ST_NA|Cluster_NA|2015/01/01:0.0235790075):0.0000082779):0.0009991951,(E0255-PG|MEX|ST_3|Cluster_NA|2012/01/01:0.0185318394,G-1041|GUA|ST_NA|Cluster_NA|2013/01/01:0.0148923020):0.0177010109):0.0029717914):0.0003857215,((((((((CEC-19-0012|MEX|ST_1|Cluster_NA|2019/07/17:0.0134756797,E6481-ORB|MEX|ST_3|Cluster_NA|2018/01/01:0.0138551560):0.0313643729,CEC-21-3606|MEX|ST_1|Cluster_NA|2021/05/11:0.0441487669):0.0022272601,((MG942883|US|ST_NA|Cluster_NA|2014/01/01:0.0000027755,MG942939|US|ST_NA|Cluster_NA|2014/01/01:0.0000027755):0.0277315146,E2182-DMC|MEX|ST_3|Cluster_NA|2015/01/01:0.0350118665):0.0049519481):0.0006582407,(E3672-CVL|MEX|ST_3|Cluster_NA|2017/01/01:0.0255474731,E4447-LNR|MEX|ST_3|Cluster_NA|2017/01/01:0.0000065826):0.0231718241):0.0024385241,(((KEXV01008311|BR|ST_NA|Cluster_NA|2014/01/01:0.0198199872,KEXV01039838|BR|ST_NA|Cluster_NA|2017/01/01:0.0231932980):0.0026553357,((KEXV01008556|BR|ST_NA|Cluster_NA|2015/01/01:0.0019338367,KX357264|BR|ST_NA|Cluster_NA|2013/01/01:0.0017975083):0.0007101896,KEXV01039756|BR|ST_NA|Cluster_NA|2017/01/01:0.0060434478):0.0105751080):0.0062829968,((KEXV01008532|BR|ST_NA|Cluster_NA|2015/01/01:0.0293902083,KEXV01039139|BR|ST_NA|Cluster_NA|2017/01/01:0.0315917855):0.0100292414,(KEXV01008744|BR|ST_NA|Cluster_NA|2015/01/01:0.0389305491,KEXV01014858|BR|ST_NA|Cluster_NA|2014/01/01:0.0183990231):0.0030955688):0.0000058313):0.0114227405):0.0000075668,((((((((CEC-19-0150|MEX|ST_1|Cluster_NA|2019/08/29:0.0055991689,CEC-21-3866|MEX|ST_1|Cluster_NA|2021/06/03:0.0104391409):0.0088637632,CEC-20-1026|MEX|ST_1|Cluster_NA|2020/07/28:0.0194656711):0.0138173001,CEC-21-5619|MEX|ST_2|Cluster_NA|2021/11/19:0.0131172262):0.0042559963,(E4158-MCFS|MEX|ST_3|Cluster_NA|2017/01/01:0.0280760595,E4280-FCA|MEX|ST_2|Cluster_NA|2017/01/01:0.0292964367):0.0115429810):0.0021236558,((KEXV01035404|BR|ST_NA|Cluster_NA|2017/01/01:0.0078143781,KM851170|BR|ST_NA|Cluster_NA|2012/01/01:0.0110601322):0.0257582919,KEXV01039772|BR|ST_NA|Cluster_NA|2017/01/01:0.0418444979):0.0040070618):0.0022685596,((((CEC-21-2926|MEX|ST_1|Cluster_NA|2021/03/10:0.0123696280,((CEC-21-5242|MEX|ST_1|Cluster_NA|2021/10/18:0.0007921186,CEC-21-5279|MEX|ST_1|Cluster_NA|2021/10/20:0.0000027755):0.0027914044,CEC-21-5569|MEX|ST_2|Cluster_NA|2021/11/17:0.0000027755):0.0188224186):0.0070618163,(KEXV01040513|BR|ST_NA|Cluster_NA|2016/01/01:0.0448824593,MF455814|US|ST_NA|Cluster_NA|2011/01/01:0.0322581053):0.0032932971):0.0010667711,MK922703|US|ST_NA|Cluster_NA|2018/01/01:0.0247841901):0.0019872214,(E0587-JDMM|MEX|ST_3|Cluster_NA|2012/01/01:0.0112153834,(E6489-JAMB|MEX|ST_3|Cluster_NA|2018/01/01:0.0030533608,E6821-ARJ|MEX|ST_3|Cluster_NA|2018/01/01:0.0000027755):0.0406755469):0.0096459127):0.0007313650):0.0093814728,(E0117-LALA|MEX|ST_1|Cluster_NA|2011/01/01:0.0221606197,E0635-BGG|MEX|ST_3|Cluster_NA|2012/01/01:0.0231314239):0.0085158157):0.0028795194,(((((((((((CEC-19-0621|MEX|ST_1|Cluster_NA|2019/10/22:0.0041532184,CEC-21-4529|MEX|ST_1|Cluster_NA|2021/08/10:0.0009642974):0.0082676397,(CEC-20-1136|MEX|ST_1|Cluster_NA|2020/08/13:0.0081258871,E5363-BBMGG|MEX|ST_3|Cluster_NA|2017/01/01:0.0063839019):0.0045408118):0.0095999466,((CEC-19-0744|MEX|ST_1|Cluster_NA|2019/11/06:0.0090007743,CEC-21-4530|MEX|ST_1|Cluster_NA|2021/08/10:0.0050070010):0.0109659196,(MG942229|US|ST_NA|Cluster_NA|2011/01/01:0.0096563344,((MG943127|US|ST_NA|Cluster_NA|2014/01/01:0.0090847443,(E0304-JLA|MEX|ST_3|Cluster_NA|2012/01/01:0.0113996833,E3042-JMMM|MEX|ST_3|Cluster_NA|2016/01/01:0.0144317753):0.0102635586):0.0010759343,(MG943224|US|ST_NA|Cluster_NA|2015/01/01:0.0049584640,MK922891|US|ST_NA|Cluster_NA|2018/01/01:0.0065754028):0.0025589565):0.0042955963):0.0085834321):0.0003722676):0.0009588016,((CEC-20-1021|MEX|ST_1|Cluster_NA|2020/07/27:0.0185990408,E0061-CCA|MEX|ST_3|Cluster_NA|2011/01/01:0.0066652421):0.0060709540,E3775-LJSE|MEX|ST_3|Cluster_NA|2017/01/01:0.0127995396):0.0015794117):0.0022917385,(E3770-JALR|MEX|ST_3|Cluster_NA|2017/01/01:0.0063631297,(E4017-JDPC|MEX|ST_3|Cluster_NA|2017/01/01:0.0005528388,E4018-EFR|MEX|ST_3|Cluster_NA|2017/01/01:0.0102303819):0.0148431379):0.0035431253):0.0000077494,E6024-JMHP|MEX|ST_3|Cluster_NA|2018/01/01:0.0140260588):0.0051485404,((CEC-22-6803|MEX|ST_1|Cluster_NA|2022/03/15:0.0146187729,E5906-MJEN|MEX|ST_3|Cluster_NA|2018/01/01:0.0101852999):0.0148239329,MF456969|US|ST_NA|Cluster_NA|2012/01/01:0.0196558491):0.0093077215):0.0058773261,MG943375|US|ST_NA|Cluster_NA|2015/01/01:0.0308365444):0.0023841140,E3758-LSMF|MEX|ST_3|Cluster_NA|2017/01/01:0.0322491823):0.0084408849,MK922745|US|ST_NA|Cluster_NA|2018/01/01:0.0344402958):0.0073330317,CEC-22-9580|MEX|ST_2|Cluster_NA|2022/11/15:0.0470650246):0.0048858442):0.0005040836):0.0005787048,(((((((((((CEC-19-0014|MEX|ST_1|Cluster_NA|2019/07/17:0.0097576681,((CEC-21-3012|MEX|ST_1|Cluster_NA|2021/03/19:0.0096091855,CEC-22-7156|MEX|ST_1|Cluster_NA|2022/04/12:0.0234978552):0.0014365491,E2159-BIVZ|MEX|ST_1|Cluster_NA|2015/01/01:0.0082844980):0.0005230054):0.0038673494,CEC-21-3008|MEX|ST_1|Cluster_NA|2021/03/19:0.0423179780):0.0002338713,(((((CEC-20-1291|MEX|ST_1|Cluster_NA|2020/08/28:0.0025226794,CEC-21-4924|MEX|ST_1|Cluster_NA|2021/09/22:0.0044064742):0.0003433934,CEC-21-2552|MEX|ST_1|Cluster_NA|2021/02/04:0.0043584411):0.0008356313,CEC-20-1470|MEX|ST_1|Cluster_NA|2020/09/18:0.0006919713):0.0063458085,E2296-MAA|MEX|ST_1|Cluster_NA|2015/01/01:0.0021496847):0.0092986527,(CEC-20-1689|MEX|ST_1|Cluster_NA|2020/10/13:0.0110680886,(CEC-21-5410|MEX|ST_2|Cluster_NA|2021/10/29:0.0070004034,E4139-EFPR|MEX|ST_2|Cluster_NA|2017/01/01:0.0080766868):0.0111331631):0.0018628131):0.0053176209):0.0005880159,((((CEC-19-0763|MEX|ST_1|Cluster_NA|2019/11/08:0.0076407439,((CEC-20-2290|MEX|ST_2|Cluster_NA|2020/12/15:0.0010868190,CEC-21-2427|MEX|ST_2|Cluster_NA|2021/01/20:0.0007443114):0.0025510694,(CEC-22-5957|MEX|ST_1|Cluster_NA|2022/01/03:0.0000027755,CEC-22-6583|MEX|ST_1|Cluster_NA|2022/02/23:0.0018140497):0.0040626052):0.0003409748):0.0008881736,(CEC-22-6380|MEX|ST_2|Cluster_NA|2022/02/08:0.0028191692,CEC-22-6381|MEX|ST_2|Cluster_NA|2022/02/08:0.0033425311):0.0036679751):0.0042177499,((CEC-21-3552|MEX|ST_2|Cluster_NA|2021/05/06:0.0000027755,CEC-21-5849|MEX|ST_2|Cluster_NA|2021/12/07:0.0027990782):0.0048908961,E4748-LAPS|MEX|ST_1|Cluster_NA|2017/01/01:0.0047405675):0.0051832438):0.0038960198,CEC-21-5101|MEX|ST_2|Cluster_NA|2021/10/04:0.0115414298):0.0018504927):0.0089413537,CEC-22-7409|MEX|ST_1|Cluster_NA|2022/05/06:0.0297278125):0.0047899858,CEC-21-2847|MEX|ST_1|Cluster_NA|2021/03/04:0.0417592338):0.0061524247,((((((((((CEC-19-0035|MEX|ST_1|Cluster_NA|2019/07/24:0.0146136192,E3367-JFSD|MEX|ST_3|Cluster_NA|2017/01/01:0.0013863691):0.0050184687,E7356-JAGL|MEX|ST_3|Cluster_NA|2018/01/01:0.0029609445):0.0008705705,(((CEC-21-2934|MEX|ST_1|Cluster_NA|2021/03/11:0.0123320916,CEC-21-5127|MEX|ST_1|Cluster_NA|2021/10/07:0.0038301920):0.0098944285,(E5044-LARA|MEX|ST_1|Cluster_NA|2017/01/01:0.0000027755,(E7043-AAHG|MEX|ST_3|Cluster_NA|2018/01/01:0.0055809031,E7296-RIEE|MEX|ST_3|Cluster_NA|2018/01/01:0.0022979115):0.0013743297):0.0010550236):0.0018360356,E6287-LAMS|MEX|ST_3|Cluster_NA|2018/01/01:0.0029867257):0.0018670548):0.0068012336,CEC-22-8421|MEX|ST_1|Cluster_NA|2022/08/01:0.0184379608):0.0027791258,(CEC-21-2619|MEX|ST_1|Cluster_NA|2021/02/10:0.0143052861,E4875-JICT|MEX|ST_1|Cluster_NA|2017/01/01:0.0180762684):0.0021406736):0.0031407518,((CEC-22-8489|MEX|ST_1|Cluster_NA|2022/08/04:0.0010435869,CEC-22-9071|MEX|ST_2|Cluster_NA|2022/09/26:0.0053898788):0.0085159457,CEC-22-9839|MEX|ST_2|Cluster_NA|2022/12/12:0.0068743103):0.0190827128):0.0074970995,(G-1135|GUA|ST_NA|Cluster_NA|2014/01/01:0.0223697859,H-0370-OFA|HON|ST_NA|Cluster_NA|2013/01/01:0.0276568909):0.0071774506):0.0029665721,E1825-RGZ|MEX|ST_1|Cluster_NA|2015/01/01:0.0341277942):0.0009629432,(E4400-EZS|MEX|ST_3|Cluster_NA|2017/01/01:0.0486997986,(E4851-BAGS|MEX|ST_3|Cluster_NA|2017/01/01:0.0070980344,E6909-JAMM|MEX|ST_3|Cluster_NA|2018/01/01:0.0067909133):0.0165170680):0.0072673675):0.0009684640,(CEC-21-2541|MEX|ST_1|Cluster_NA|2021/02/03:0.0282354956,E4951-RLG|MEX|ST_3|Cluster_NA|2017/01/01:0.0186446964):0.0057305472):0.0054946366):0.0129290352,(KEXV01038555|BR|ST_NA|Cluster_NA|2016/01/01:0.0298856146,P-304-PRP|PAN|ST_NA|Cluster_NA|2013/01/01:0.0313159038):0.0030633288):0.0045669229,((KEXV01031799|BR|ST_NA|Cluster_NA|2017/01/01:0.0406359510,KEXV01038532|BR|ST_NA|Cluster_NA|2016/01/01:0.0260531306):0.0137578986,((KEXV01039456|BR|ST_NA|Cluster_NA|2017/01/01:0.0097333585,KEXV01039688|BR|ST_NA|Cluster_NA|2017/01/01:0.0281128545):0.0174894848,OR736762|US|ST_NA|Cluster_NA|2011/01/01:0.0252775061):0.0032899565):0.0012942726):0.0009481224,((((((KJ598601|US|ST_NA|Cluster_NA|2012/01/01:0.0049344144,KJ680965|US|ST_NA|Cluster_NA|2013/01/01:0.0062350471):0.0119131391,MF455621|US|ST_NA|Cluster_NA|2012/01/01:0.0088386674):0.0007608238,(MF455662|US|ST_NA|Cluster_NA|2011/01/01:0.0132314051,MF456488|US|ST_NA|Cluster_NA|2011/01/01:0.0072529878):0.0025401564):0.0024844434,MH354420|US|ST_NA|Cluster_NA|2011/01/01:0.0225978906):0.0097838843,(MF456972|US|ST_NA|Cluster_NA|2015/01/01:0.0222281829,P-464-OS|PAN|ST_NA|Cluster_NA|2015/01/01:0.0302254495):0.0006961749):0.0118159324,((E0632-JCHB|MEX|ST_3|Cluster_NA|2012/01/01:0.0049051499,E2596-JZM|MEX|ST_3|Cluster_NA|2015/01/01:0.0163528393):0.0097404909,(((E1252-DALG|MEX|ST_3|Cluster_NA|2013/01/01:0.0104536065,E1257-DPH|MEX|ST_3|Cluster_NA|2013/01/01:0.0026220976):0.0277241397,(((E2718-MEBP|MEX|ST_3|Cluster_NA|2015/01/01:0.0000027755,(E3350-AYGP|MEX|ST_3|Cluster_NA|2017/01/01:0.0015648055,E3352-ILC|MEX|ST_3|Cluster_NA|2017/01/01:0.0000027755):0.0031893824):0.0018913286,E7071-CCC|MEX|ST_3|Cluster_NA|2018/01/01:0.0009454158):0.0009517157,E7079-AGD|MEX|ST_3|Cluster_NA|2018/01/01:0.0000027755):0.0083143145):0.0036687362,(E7091-LGPF|MEX|ST_3|Cluster_NA|2018/01/01:0.0000027755,E7096-DJRG|MEX|ST_3|Cluster_NA|2018/01/01:0.0009976690):0.0161833489):0.0092690639):0.0138831286):0.0012768835):0.0024112609,(((KEXV01012393|BR|ST_NA|Cluster_NA|2015/01/01:0.0221126564,KEXV01046549|BR|ST_NA|Cluster_NA|2017/01/01:0.0405967890):0.0123544332,(E0896-OEAS|MEX|ST_3|Cluster_NA|2013/01/01:0.0284466552,E5124-FGH|MEX|ST_3|Cluster_NA|2017/01/01:0.0315211974):0.0046612380):0.0016931822,((((((KEXV01015136|BR|ST_NA|Cluster_NA|2014/01/01:0.0069822994,KEXV01044133|BR|ST_NA|Cluster_NA|2016/01/01:0.0126489285):0.0049375298,(KEXV01046134|BR|ST_NA|Cluster_NA|2017/01/01:0.0147139406,MG943478|US|ST_NA|Cluster_NA|2015/01/01:0.0212325417):0.0026779553):0.0034579227,KEXV01043064|BR|ST_NA|Cluster_NA|2016/01/01:0.0065673835):0.0203177182,((KEXV01029450|BR|ST_NA|Cluster_NA|2015/01/01:0.0056641555,(KEXV01031977|BR|ST_NA|Cluster_NA|2017/01/01:0.0088136857,KEXV01036351|BR|ST_NA|Cluster_NA|2017/01/01:0.0183154475):0.0046066446):0.0081463668,KEXV01036071|BR|ST_NA|Cluster_NA|2016/01/01:0.0252467095):0.0157502657):0.0105315133,((E1708-JAAJ|MEX|ST_3|Cluster_NA|2014/01/01:0.0038098443,(E3256-REHU|MEX|ST_3|Cluster_NA|2017/01/01:0.0035220469,E3522-PPPB|MEX|ST_3|Cluster_NA|2017/01/01:0.0000027755):0.0014603466):0.0105791715,((E2032-SCM|MEX|ST_3|Cluster_NA|2015/01/01:0.0008739091,E2033-MTSI|MEX|ST_3|Cluster_NA|2015/01/01:0.0085116118):0.0051676490,E3930-BJR|MEX|ST_3|Cluster_NA|2017/01/01:0.0140886985):0.0015392148):0.0214837040):0.0041938173,KU190728|CA|ST_NA|Cluster_NA|2012/01/01:0.0160882982):0.0010012223):0.0072731319):0.0006714438):0.0005635909,((((((((((((((CEC-19-0053|MEX|ST_1|Cluster_NA|2019/07/24:0.0024697804,(CEC-21-3580|MEX|ST_1|Cluster_NA|2021/05/07:0.0037122659,CEC-21-4006|MEX|ST_1|Cluster_NA|2021/06/16:0.0022026391):0.0016715849):0.0000027755,CEC-20-1439|MEX|ST_2|Cluster_NA|2020/09/15:0.0003693096):0.0032418864,E5160-LAVB|MEX|ST_1|Cluster_NA|2017/01/01:0.0088808301):0.0038501604,E2041-JMAC|MEX|ST_1|Cluster_NA|2015/01/01:0.0065630044):0.0043688428,CEC-20-2119|MEX|ST_1|Cluster_NA|2020/11/27:0.0130154526):0.0249502413,MF457146|US|ST_NA|Cluster_NA|2013/01/01:0.0199704188):0.0059716603,((((CEC-19-0468|MEX|ST_1|Cluster_NA|2019/10/07:0.0091486213,CEC-20-2225|MEX|ST_1|Cluster_NA|2020/12/08:0.0032439686):0.0177582152,(((((CEC-19-0606|MEX|ST_1|Cluster_NA|2019/10/18:0.0039086582,CEC-21-2424|MEX|ST_1|Cluster_NA|2021/01/20:0.0040254308):0.0008495467,CEC-19-0789|MEX|ST_1|Cluster_NA|2019/11/13:0.0021792614):0.0003845864,CEC-20-2067|MEX|ST_1|Cluster_NA|2020/11/20:0.0041761483):0.0132873720,((CEC-21-3121|MEX|ST_1|Cluster_NA|2021/03/29:0.0114021688,CEC-22-8458|MEX|ST_1|Cluster_NA|2022/08/03:0.0107406215):0.0009666541,E5381-MIGC|MEX|ST_1|Cluster_NA|2017/01/01:0.0028523133):0.0019295725):0.0147251437,CEC-22-8879|MEX|ST_1|Cluster_NA|2022/09/05:0.0110875068):0.0082761574):0.0051013812,CEC-22-7121|MEX|ST_1|Cluster_NA|2022/04/08:0.0341856310):0.0037296599,(((((CEC-19-0837|MEX|ST_2|Cluster_NA|2019/11/15:0.0087093657,E5534-ARA|MEX|ST_1|Cluster_NA|2017/01/01:0.0175482260):0.0096456080,E5156-JAB|MEX|ST_1|Cluster_NA|2017/01/01:0.0220446641):0.0058155566,(KU190751|CA|ST_NA|Cluster_NA|2013/01/01:0.0341606902,E5354-JRG|MEX|ST_3|Cluster_NA|2017/01/01:0.0405261894):0.0061672048):0.0001677655,(CEC-22-7285|MEX|ST_1|Cluster_NA|2022/04/26:0.0216647048,KEXV01016368|BR|ST_NA|Cluster_NA|2015/01/01:0.0310218970):0.0091753050):0.0169068026,(CEC-21-3691|MEX|ST_1|Cluster_NA|2021/05/19:0.0276597810,KEXV01045465|BR|ST_NA|Cluster_NA|2017/01/01:0.0268167956):0.0074809446):0.0034189057):0.0128096712):0.0052232356,((((CEC-21-2411|MEX|ST_1|Cluster_NA|2021/01/19:0.0039973213,E5662-DOR|MEX|ST_1|Cluster_NA|2017/01/01:0.0030724755):0.0080910255,(CEC-21-5342|MEX|ST_2|Cluster_NA|2021/10/26:0.0070049182,CEC-22-7089|MEX|ST_2|Cluster_NA|2022/04/06:0.0063490762):0.0071233227):0.0340111272,((CEC-21-2485|MEX|ST_1|Cluster_NA|2021/01/27:0.0039921614,CEC-22-8914|MEX|ST_1|Cluster_NA|2022/09/07:0.0089620647):0.0239720047,(S-029-EELH|SAL|ST_NA|Cluster_NA|2012/01/01:0.0037601696,S-034-GEMG|SAL|ST_NA|Cluster_NA|2012/01/01:0.0080475555):0.0363866394):0.0107212830):0.0033371447,MG942781|US|ST_NA|Cluster_NA|2013/01/01:0.0209311225):0.0012526740):0.0006220962,((CEC-21-3348|MEX|ST_1|Cluster_NA|2021/04/19:0.0336205878,KEXV01016292|BR|ST_NA|Cluster_NA|2015/01/01:0.0423748290):0.0032297720,((MK922965|US|ST_NA|Cluster_NA|2018/01/01:0.0086386317,E1403-STP|MEX|ST_3|Cluster_NA|2014/01/01:0.0129374881):0.0179340107,E4143-JMPV|MEX|ST_3|Cluster_NA|2017/01/01:0.0365066970):0.0069975570):0.0025915140):0.0000064645,(((KEXV01032917|BR|ST_NA|Cluster_NA|2016/01/01:0.0129188442,KEXV01033064|BR|ST_NA|Cluster_NA|2016/01/01:0.0005410514):0.0343640071,(((MG942572|US|ST_NA|Cluster_NA|2012/01/01:0.0007846861,(MG943659|US|ST_NA|Cluster_NA|2016/01/01:0.0023997781,MK922844|US|ST_NA|Cluster_NA|2018/01/01:0.0008041233):0.0000027755):0.0029407945,E3388-CPR|MEX|ST_3|Cluster_NA|2017/01/01:0.0010952839):0.0075017657,KY036317|US|ST_NA|Cluster_NA|2011/01/01:0.0122450346):0.0106135510):0.0036528518,(MF456348|US|ST_NA|Cluster_NA|2011/01/01:0.0165871414,MG942766|US|ST_NA|Cluster_NA|2013/01/01:0.0119233412):0.0179056741):0.0028269820):0.0005540825,(MF457218|US|ST_NA|Cluster_NA|2014/01/01:0.0214761542,((KY036073|US|ST_NA|Cluster_NA|2011/01/01:0.0440433849,G-0768|GUA|ST_NA|Cluster_NA|2012/01/01:0.0308094119):0.0037849106,(E1921-CAC|MEX|ST_3|Cluster_NA|2015/01/01:0.0105183338,E1922-MARD|MEX|ST_3|Cluster_NA|2015/01/01:0.0064562072):0.0275205301):0.0012077447):0.0063996800):0.0000056389,((KEXV01039222|BR|ST_NA|Cluster_NA|2017/01/01:0.0417998366,KY036313|US|ST_NA|Cluster_NA|2011/01/01:0.0400732721):0.0000071940,(KY036865|US|ST_NA|Cluster_NA|2012/01/01:0.0042907683,KY037278|US|ST_NA|Cluster_NA|2011/01/01:0.0019406112):0.0225237643):0.0037837004):0.0005341046,MG942266|US|ST_NA|Cluster_NA|2011/01/01:0.0191403968):0.0016900004,((((((((CEC-19-0947|MEX|ST_2|Cluster_NA|2019/11/29:0.0093968606,CEC-21-3127|MEX|ST_1|Cluster_NA|2021/03/29:0.0151956204):0.0142475022,CEC-20-1540|MEX|ST_2|Cluster_NA|2020/09/28:0.0206666917):0.0152936056,KEXV01038440|BR|ST_NA|Cluster_NA|2016/01/01:0.0198971594):0.0077495264,((((H-0032-JBE|HON|ST_NA|Cluster_NA|2013/01/01:0.0032394237,((H-0287-RASO|HON|ST_NA|Cluster_NA|2013/01/01:0.0094041819,H-0495-EJFM|HON|ST_NA|Cluster_NA|2013/01/01:0.0027123311):0.0033558090,H-0814-JDP|HON|ST_NA|Cluster_NA|2014/01/01:0.0047752075):0.0028496256):0.0000065826,H-0175-CMLG|HON|ST_NA|Cluster_NA|2013/01/01:0.0050681450):0.0013201571,H-0517-JAAC|HON|ST_NA|Cluster_NA|2013/01/01:0.0155879112):0.0030737953,H-0318-GAP|HON|ST_NA|Cluster_NA|2013/01/01:0.0101007291):0.0235849600):0.0047614464,(((((KJ598544|US|ST_NA|Cluster_NA|2011/01/01:0.0117734940,(MG942606|US|ST_NA|Cluster_NA|2012/01/01:0.0008945783,MG943548|US|ST_NA|Cluster_NA|2016/01/01:0.0022813557):0.0039451691):0.0024466904,(MG942055|US|ST_NA|Cluster_NA|2011/01/01:0.0040269326,MG942493|US|ST_NA|Cluster_NA|2012/01/01:0.0049230501):0.0030786512):0.0087407750,KJ680957|US|ST_NA|Cluster_NA|2012/01/01:0.0231167560):0.0015608107,((MG942549|US|ST_NA|Cluster_NA|2012/01/01:0.0000065826,((MG943011|US|ST_NA|Cluster_NA|2014/01/01:0.0040004251,(((MG943102|US|ST_NA|Cluster_NA|2014/01/01:0.0064345436,MG943330|US|ST_NA|Cluster_NA|2015/01/01:0.0064114908):0.0014865046,MG943269|US|ST_NA|Cluster_NA|2015/01/01:0.0063624041):0.0007852695,(MG943483|US|ST_NA|Cluster_NA|2015/01/01:0.0015555286,MG943623|US|ST_NA|Cluster_NA|2016/01/01:0.0073020609):0.0000027755):0.0000065826):0.0010604498,MG943365|US|ST_NA|Cluster_NA|2015/01/01:0.0024393683):0.0020478782):0.0007800783,(MG943336|US|ST_NA|Cluster_NA|2015/01/01:0.0019055295,MG943720|US|ST_NA|Cluster_NA|2016/01/01:0.0007958632):0.0037538728):0.0142658459):0.0044516457,(MF456837|US|ST_NA|Cluster_NA|2013/01/01:0.0186055088,MG943664|US|ST_NA|Cluster_NA|2016/01/01:0.0339029959):0.0031254881):0.0175257418):0.0021534655,((((((CEC-21-4673|MEX|ST_1|Cluster_NA|2021/08/25:0.0134968819,E4950-JLLM|MEX|ST_3|Cluster_NA|2017/01/01:0.0094290580):0.0037478383,E3893-FSG|MEX|ST_3|Cluster_NA|2017/01/01:0.0147689971):0.0024091192,CEC-21-5148|MEX|ST_2|Cluster_NA|2021/10/08:0.0161579981):0.0016873332,E1888-ROPC|MEX|ST_3|Cluster_NA|2015/01/01:0.0107264228):0.0021077358,E5238-AGL|MEX|ST_3|Cluster_NA|2017/01/01:0.0138052321):0.0308880992,(JX194195|CU|ST_NA|Cluster_NA|2011/01/01:0.0072107880,JX194196|CU|ST_NA|Cluster_NA|2011/01/01:0.0069611406):0.0350008530):0.0048508790):0.0012489365,(MF455990|US|ST_NA|Cluster_NA|2012/01/01:0.0116170293,MF456336|US|ST_NA|Cluster_NA|2011/01/01:0.0047866095):0.0206794810):0.0000063778,(((((((CEC-22-9382|MEX|ST_1|Cluster_NA|2022/10/21:0.0018087813,CEC-22-9384|MEX|ST_1|Cluster_NA|2022/10/21:0.0005490675):0.0414782423,KY037226|US|ST_NA|Cluster_NA|2011/01/01:0.0240840227):0.0021973038,(KEXV01008910|BR|ST_NA|Cluster_NA|2015/01/01:0.0115822758,KEXV01038908|BR|ST_NA|Cluster_NA|2016/01/01:0.0122622227):0.0107518418):0.0031882753,(KT124796|US|ST_NA|Cluster_NA|2013/01/01:0.0397456448,MK580282|US|ST_NA|Cluster_NA|2017/01/01:0.0364485149):0.0018470475):0.0000065826,KEXV01038895|BR|ST_NA|Cluster_NA|2016/01/01:0.0152094355):0.0016768001,(MF455865|US|ST_NA|Cluster_NA|2011/01/01:0.0102516308,MF456033|US|ST_NA|Cluster_NA|2012/01/01:0.0190134888):0.0108050850):0.0010468890,(KEXV01046470|BR|ST_NA|Cluster_NA|2017/01/01:0.0401592399,KJ598562|US|ST_NA|Cluster_NA|2012/01/01:0.0394870825):0.0050303175):0.0022914453):0.0005280121):0.0020475371):0.0004806302):0.0000065898):0.0007113782,((((((((((((CEC-19-0149|MEX|ST_1|Cluster_NA|2019/08/29:0.0081759753,CEC-19-0702|MEX|ST_1|Cluster_NA|2019/10/30:0.0130749742):0.0156826337,CEC-21-4918|MEX|ST_1|Cluster_NA|2021/09/22:0.0217560241):0.0220826684,(((CEC-20-2048|MEX|ST_1|Cluster_NA|2020/11/18:0.0165652537,(E4000-WAB|MEX|ST_3|Cluster_NA|2017/01/01:0.0033827655,E5453-JFCT|MEX|ST_3|Cluster_NA|2017/01/01:0.0016754747):0.0103525440):0.0046828369,CEC-22-6428|MEX|ST_1|Cluster_NA|2022/02/10:0.0118335638):0.0086793668,CEC-21-2464|MEX|ST_2|Cluster_NA|2021/01/25:0.0239107469):0.0089738640):0.0083906839,E5072-AFLA|MEX|ST_3|Cluster_NA|2017/01/01:0.0182631695):0.0085995692,(((((((CEC-20-1403|MEX|ST_2|Cluster_NA|2020/09/10:0.0155580696,CEC-21-5186|MEX|ST_2|Cluster_NA|2021/10/12:0.0218377145):0.0028561845,CEC-20-1727|MEX|ST_2|Cluster_NA|2020/10/14:0.0153926878):0.0020323553,(CEC-21-4306|MEX|ST_1|Cluster_NA|2021/07/14:0.0133893914,CEC-21-5153|MEX|ST_1|Cluster_NA|2021/10/08:0.0246796278):0.0045638651):0.0151049597,KEXV01007039|BR|ST_NA|Cluster_NA|2014/01/01:0.0374652807):0.0022604268,KEXV01039133|BR|ST_NA|Cluster_NA|2017/01/01:0.0369756053):0.0025833712,(((((CEC-22-5974|MEX|ST_1|Cluster_NA|2022/01/04:0.0206645560,((E1718-JMCG|MEX|ST_3|Cluster_NA|2014/01/01:0.0105548834,E3998-EMC|MEX|ST_3|Cluster_NA|2017/01/01:0.0112666575):0.0074067513,E6684-ANT|MEX|ST_3|Cluster_NA|2018/01/01:0.0134933570):0.0029461567):0.0031913154,E4529-VJV|MEX|ST_3|Cluster_NA|2017/01/01:0.0171231876):0.0019477947,E1159-DVG|MEX|ST_3|Cluster_NA|2013/01/01:0.0179153030):0.0005799154,CEC-22-6546|MEX|ST_1|Cluster_NA|2022/02/21:0.0308323534):0.0043750730,(E1785-AJOP|MEX|ST_3|Cluster_NA|2014/01/01:0.0116326211,E2756-NPR|MEX|ST_3|Cluster_NA|2016/01/01:0.0190686551):0.0045204223):0.0058364808):0.0126327019,(((MF456351|US|ST_NA|Cluster_NA|2011/01/01:0.0220014717,MG942958|US|ST_NA|Cluster_NA|2014/01/01:0.0126872589):0.0070034510,(E0411-CARL|MEX|ST_3|Cluster_NA|2012/01/01:0.0280607263,E2130-LGAG|MEX|ST_3|Cluster_NA|2015/01/01:0.0230494401):0.0077222181):0.0035230505,(MG942174|US|ST_NA|Cluster_NA|2011/01/01:0.0093442454,MG943455|US|ST_NA|Cluster_NA|2015/01/01:0.0133430336):0.0091838280):0.0013924605):0.0017171149):0.0000058697,((((CEC-19-0703|MEX|ST_1|Cluster_NA|2019/10/30:0.0412305240,((CEC-21-4371|MEX|ST_1|Cluster_NA|2021/07/20:0.0085300636,E4996-CEVS|MEX|ST_3|Cluster_NA|2017/01/01:0.0034649512):0.0160837560,CEC-22-9575|MEX|ST_1|Cluster_NA|2022/11/14:0.0304928063):0.0062336545):0.0049776674,(CEC-21-4185|MEX|ST_1|Cluster_NA|2021/07/02:0.0183571906,E4351-GSCO|MEX|ST_3|Cluster_NA|2017/01/01:0.0011217554):0.0166054223):0.0035262481,CEC-22-6967|MEX|ST_2|Cluster_NA|2022/03/28:0.0350305084):0.0092320176,((((((CEC-19-0939|MEX|ST_1|Cluster_NA|2019/11/29:0.0035948254,CEC-21-4437|MEX|ST_1|Cluster_NA|2021/08/03:0.0090712760):0.0114724868,CEC-20-1815|MEX|ST_1|Cluster_NA|2020/10/23:0.0105273666):0.0021945514,(E4599-JLFT|MEX|ST_3|Cluster_NA|2017/01/01:0.0000027755,E5913-JAGC|MEX|ST_3|Cluster_NA|2018/01/01:0.0045418599):0.0031416393):0.0147854632,E0563-JABN|MEX|ST_3|Cluster_NA|2012/01/01:0.0069712486):0.0092064449,((KEXV01039560|BR|ST_NA|Cluster_NA|2017/01/01:0.0547742370,KU749387|US|ST_NA|Cluster_NA|2013/01/01:0.0357247511):0.0018869714,(KY035483|US|ST_NA|Cluster_NA|2012/01/01:0.0255630007,(E0780-RAC|MEX|ST_3|Cluster_NA|2012/01/01:0.0094986055,E4688-MLRL|MEX|ST_3|Cluster_NA|2017/01/01:0.0266320856):0.0122435889):0.0020992752):0.0078000830):0.0025864914,(CEC-20-1911|MEX|ST_1|Cluster_NA|2020/11/03:0.0393950123,((KEXV01008538|BR|ST_NA|Cluster_NA|2015/01/01:0.0257038446,KEXV01008740|BR|ST_NA|Cluster_NA|2015/01/01:0.0337812813):0.0143467152,((KEXV01041361|BR|ST_NA|Cluster_NA|2017/01/01:0.0377699046,KEXV01046036|BR|ST_NA|Cluster_NA|2017/01/01:0.0299447218):0.0047104621,ON015224|US|ST_NA|Cluster_NA|2012/01/01:0.0208357428):0.0073778188):0.0000055863):0.0012847834):0.0016546360):0.0000065826):0.0024621067,(((MG943272|US|ST_NA|Cluster_NA|2015/01/01:0.0059810696,MG943323|US|ST_NA|Cluster_NA|2015/01/01:0.0090860005):0.0243964797,E5262-FHY|MEX|ST_3|Cluster_NA|2017/01/01:0.0244438124):0.0028229222,MH353853|US|ST_NA|Cluster_NA|2014/01/01:0.0198485831):0.0114843386):0.0005605358,(((KEXV01032558|BR|ST_NA|Cluster_NA|2017/01/01:0.0259085792,(KEXV01044340|BR|ST_NA|Cluster_NA|2016/01/01:0.0066653492,KEXV01046003|BR|ST_NA|Cluster_NA|2017/01/01:0.0058640450):0.0061133733):0.0377648844,(E4547-LOMM|MEX|ST_3|Cluster_NA|2017/01/01:0.0083539877,E7374-JARR|MEX|ST_3|Cluster_NA|2018/01/01:0.0173594753):0.0288117340):0.0025236598,E3038-AZM|MEX|ST_3|Cluster_NA|2016/01/01:0.0237853174):0.0062925578):0.0000060495,((((((CEC-20-1864|MEX|ST_1|Cluster_NA|2020/10/27:0.0110337432,E4246-EMA|MEX|ST_3|Cluster_NA|2017/01/01:0.0061265703):0.0212362704,(CEC-21-3144|MEX|ST_2|Cluster_NA|2021/03/30:0.0008022682,CEC-21-4621|MEX|ST_2|Cluster_NA|2021/08/19:0.0018550874):0.0249392091):0.0024169654,(((((((CEC-21-2854|MEX|ST_1|Cluster_NA|2021/03/04:0.0050202755,CEC-22-9553|MEX|ST_1|Cluster_NA|2022/11/10:0.0135612527):0.0046577648,E7174-FJAPC|MEX|ST_3|Cluster_NA|2018/01/01:0.0086862289):0.0015125494,((CEC-21-5511|MEX|ST_1|Cluster_NA|2021/11/05:0.0030474161,(((((E4660-EILR|MEX|ST_3|Cluster_NA|2017/01/01:0.0000027755,E6896-DALM|MEX|ST_3|Cluster_NA|2018/01/01:0.0009683069):0.0000027755,E7118-JLPC|MEX|ST_3|Cluster_NA|2018/01/01:0.0000027755):0.0000027755,E6335-OFPN|MEX|ST_3|Cluster_NA|2018/01/01:0.0009670642):0.0000027755,E6618-ALA|MEX|ST_3|Cluster_NA|2018/01/01:0.0029156636):0.0009583149,E7062-RV|MEX|ST_3|Cluster_NA|2018/01/01:0.0019118492):0.0009511227):0.0000027755,E5668-JMA|MEX|ST_1|Cluster_NA|2017/01/01:0.0019160814):0.0076613894):0.0005807454,((CEC-22-6595|MEX|ST_1|Cluster_NA|2022/02/23:0.0011020540,CEC-22-6597|MEX|ST_1|Cluster_NA|2022/02/23:0.0041086174):0.0072746276,E7182-JCSG|MEX|ST_3|Cluster_NA|2018/01/01:0.0019984154):0.0036305963):0.0047828306,((((CEC-21-5248|MEX|ST_1|Cluster_NA|2021/10/18:0.0047801317,CEC-22-8474|MEX|ST_1|Cluster_NA|2022/08/03:0.0026087640):0.0106351737,(E4834-ESCM|MEX|ST_3|Cluster_NA|2017/01/01:0.0052961431,E5414-AL|MEX|ST_3|Cluster_NA|2017/01/01:0.0000065826):0.0050606454):0.0038130912,(E5841-OCN|MEX|ST_3|Cluster_NA|2018/01/01:0.0108493332,E5884-MATP|MEX|ST_3|Cluster_NA|2018/01/01:0.0028780148):0.0011134126):0.0013845360,E5406-EDAB|MEX|ST_3|Cluster_NA|2017/01/01:0.0101050591):0.0010173887):0.0007178130,(E3875-FEGV|MEX|ST_3|Cluster_NA|2017/01/01:0.0090518397,E5326-JPMS|MEX|ST_3|Cluster_NA|2017/01/01:0.0131192811):0.0090128323):0.0070824132,(((((CEC-21-3932|MEX|ST_1|Cluster_NA|2021/06/09:0.0069538510,(CEC-22-7631|MEX|ST_1|Cluster_NA|2022/05/23:0.0073289011,CEC-22-9793|MEX|ST_1|Cluster_NA|2022/12/07:0.0169494644):0.0017163424):0.0069298861,CEC-22-8756|MEX|ST_2|Cluster_NA|2022/08/25:0.0141142261):0.0000065898,E3524-IERR|MEX|ST_3|Cluster_NA|2017/01/01:0.0106736671):0.0017998503,E6802-ARH|MEX|ST_3|Cluster_NA|2018/01/01:0.0278310378):0.0050869386,E5921-JACZ|MEX|ST_3|Cluster_NA|2018/01/01:0.0082949957):0.0033651695):0.0014098197):0.0086666253,((CEC-20-2179|MEX|ST_2|Cluster_NA|2020/12/03:0.0299056195,KJ598598|US|ST_NA|Cluster_NA|2012/01/01:0.0297272475):0.0071823610,CEC-21-2479|MEX|ST_1|Cluster_NA|2021/01/26:0.0197136341):0.0002676611):0.0074748440,((KEXV01014572|BR|ST_NA|Cluster_NA|2014/01/01:0.0307728269,KEXV01031083|BR|ST_NA|Cluster_NA|2015/01/01:0.0356589240):0.0094578709,(E0481-VVO|MEX|ST_3|Cluster_NA|2012/01/01:0.0165423473,E6361-VALI|MEX|ST_3|Cluster_NA|2018/01/01:0.0173261775):0.0237431144):0.0013629609):0.0060731318,((((((CEC-21-3633|MEX|ST_1|Cluster_NA|2021/05/13:0.0084970695,E5018-JLO|MEX|ST_1|Cluster_NA|2017/01/01:0.0082775330):0.0141615804,E2444-FCZ|MEX|ST_3|Cluster_NA|2015/01/01:0.0303555198):0.0114102036,MF457033|US|ST_NA|Cluster_NA|2012/01/01:0.0282381278):0.0071975740,KEXV01045447|BR|ST_NA|Cluster_NA|2017/01/01:0.0127342129):0.0039247458,((KU190714|CA|ST_NA|Cluster_NA|2012/01/01:0.0163238733,MG197084|US|ST_NA|Cluster_NA|2011/01/01:0.0316365772):0.0030746583,MH354713|US|ST_NA|Cluster_NA|2012/01/01:0.0256239038):0.0033500252):0.0042065344,((((KEXV01011622|BR|ST_NA|Cluster_NA|2015/01/01:0.0183407927,KEXV01033332|BR|ST_NA|Cluster_NA|2016/01/01:0.0215142567):0.0216754787,KEXV01035277|BR|ST_NA|Cluster_NA|2017/01/01:0.0378902599):0.0042998082,((MG942574|US|ST_NA|Cluster_NA|2012/01/01:0.0145430832,(((G-1413|GUA|ST_NA|Cluster_NA|2015/01/01:0.0048069293,G-1847-MRGP|GUA|ST_NA|Cluster_NA|2016/01/01:0.0019018419):0.0005432928,(G-1653|GUA|ST_NA|Cluster_NA|2015/01/01:0.0007203653,G-1658|GUA|ST_NA|Cluster_NA|2015/01/01:0.0000027755):0.0079033903):0.0099740519,G-1903-JAR|GUA|ST_NA|Cluster_NA|2016/01/01:0.0324848969):0.0070554232):0.0199169573,MK330086|US|ST_NA|Cluster_NA|2014/01/01:0.0273504860):0.0051612285):0.0000065961,KEXV01041637|BR|ST_NA|Cluster_NA|2017/01/01:0.0248767720):0.0035567159):0.0000059605):0.0009310967):0.0007214898,(((KJ598557|US|ST_NA|Cluster_NA|2012/01/01:0.0346904476,MF456430|US|ST_NA|Cluster_NA|2012/01/01:0.0228445914):0.0062882782,(P-352-JAT|PAN|ST_NA|Cluster_NA|2014/01/01:0.0257827761,P-550-IVM|PAN|ST_NA|Cluster_NA|2015/01/01:0.0182565523):0.0147773277):0.0012137211,((KY579746|US|ST_NA|Cluster_NA|2011/01/01:0.0261016667,MK580194|US|ST_NA|Cluster_NA|2017/01/01:0.0202791841):0.0046100094,((((((((G-0490|GUA|ST_NA|Cluster_NA|2012/01/01:0.0024541785,(G-0676|GUA|ST_NA|Cluster_NA|2012/01/01:0.0022799208,G-1801-MJM|GUA|ST_NA|Cluster_NA|2016/01/01:0.0083710723):0.0043532576):0.0188462734,N-137-WFBO|NIC|ST_NA|Cluster_NA|2013/01/01:0.0164618625):0.0023501014,((((N-012-BALV|NIC|ST_NA|Cluster_NA|2011/01/01:0.0015000280,N-260-CLA|NIC|ST_NA|Cluster_NA|2014/01/01:0.0050101259):0.0067498362,N-114-GFFM|NIC|ST_NA|Cluster_NA|2012/01/01:0.0050117512):0.0007287013,N-153-RECV|NIC|ST_NA|Cluster_NA|2013/01/01:0.0024251270):0.0137503660,((N-029-LAPR|NIC|ST_NA|Cluster_NA|2012/01/01:0.0022099365,(N-367-RAG|NIC|ST_NA|Cluster_NA|2016/01/01:0.0028517227,N-412-DLPN|NIC|ST_NA|Cluster_NA|2016/01/01:0.0019354110):0.0073496958):0.0098134616,N-161-FJMA|NIC|ST_NA|Cluster_NA|2013/01/01:0.0096304571):0.0039980286):0.0084146227):0.0006432010,((((N-015-PDGM|NIC|ST_NA|Cluster_NA|2011/01/01:0.0010167438,N-017-UJUR|NIC|ST_NA|Cluster_NA|2011/01/01:0.0073842569):0.0078613069,((N-031-FRUR|NIC|ST_NA|Cluster_NA|2012/01/01:0.0087252905,N-052-JRM|NIC|ST_NA|Cluster_NA|2012/01/01:0.0069695717):0.0011248010,N-130-MEGP|NIC|ST_NA|Cluster_NA|2013/01/01:0.0160841045):0.0045409971):0.0037460726,(((((N-064-SCMF|NIC|ST_NA|Cluster_NA|2012/01/01:0.0028947493,N-164-ALH|NIC|ST_NA|Cluster_NA|2013/01/01:0.0008727441):0.0109272657,N-251-CROG|NIC|ST_NA|Cluster_NA|2014/01/01:0.0140278542):0.0008215381,(((N-117-CERM|NIC|ST_NA|Cluster_NA|2012/01/01:0.0007452283,N-138-IVAB|NIC|ST_NA|Cluster_NA|2013/01/01:0.0037452632):0.0000027755,N-136-JJOS|NIC|ST_NA|Cluster_NA|2013/01/01:0.0000027755):0.0014695532,N-127-MAL|NIC|ST_NA|Cluster_NA|2013/01/01:0.0066856586):0.0079331202):0.0095790007,N-382-HMMQ|NIC|ST_NA|Cluster_NA|2016/01/01:0.0229351452):0.0030032331,N-156-LSMF|NIC|ST_NA|Cluster_NA|2013/01/01:0.0163872446):0.0053647383):0.0042205796,((N-026-MLMA|NIC|ST_NA|Cluster_NA|2012/01/01:0.0337073826,N-344-EJRC|NIC|ST_NA|Cluster_NA|2015/01/01:0.0293035048):0.0013664661,((((N-073-OGRT|NIC|ST_NA|Cluster_NA|2012/01/01:0.0083168927,(N-107-NAM|NIC|ST_NA|Cluster_NA|2012/01/01:0.0080056124,N-195-MCGR|NIC|ST_NA|Cluster_NA|2013/01/01:0.0091193044):0.0032785121):0.0060130908,((N-087-JJLA|NIC|ST_NA|Cluster_NA|2012/01/01:0.0105216803,N-227-GJLV|NIC|ST_NA|Cluster_NA|2014/01/01:0.0121995060):0.0037907128,N-205-CJMA|NIC|ST_NA|Cluster_NA|2014/01/01:0.0141986421):0.0007965587):0.0020510764,N-150-CAB|NIC|ST_NA|Cluster_NA|2013/01/01:0.0216391183):0.0038796896,N-085-SCC|NIC|ST_NA|Cluster_NA|2012/01/01:0.0141988354):0.0029475238):0.0000065898):0.0002718852):0.0000027755,(((H-1264-MCC|HON|ST_NA|Cluster_NA|2015/01/01:0.0144348285,N-041-MAAC|NIC|ST_NA|Cluster_NA|2012/01/01:0.0006500988):0.0125280112,(N-294-JJR|NIC|ST_NA|Cluster_NA|2015/01/01:0.0007109821,N-297-YCAU|NIC|ST_NA|Cluster_NA|2015/01/01:0.0059549730):0.0282223973):0.0027017305,((N-131-CMLO|NIC|ST_NA|Cluster_NA|2013/01/01:0.0090395195,N-146-AAHS|NIC|ST_NA|Cluster_NA|2013/01/01:0.0128481233):0.0080366596,N-177-DEMV|NIC|ST_NA|Cluster_NA|2013/01/01:0.0444061490):0.0012195632):0.0007530337):0.0018463258,(N-348-RASM|NIC|ST_NA|Cluster_NA|2015/01/01:0.0022232470,N-350-MLC|NIC|ST_NA|Cluster_NA|2015/01/01:0.0037906739):0.0184698458):0.0031496951,(N-040-HEA|NIC|ST_NA|Cluster_NA|2012/01/01:0.0032402187,(N-076-LEVG|NIC|ST_NA|Cluster_NA|2012/01/01:0.0024828391,N-104-EJZC|NIC|ST_NA|Cluster_NA|2012/01/01:0.0021661713):0.0121134937):0.0098857088):0.0076006218,(N-024-BAGF|NIC|ST_NA|Cluster_NA|2012/01/01:0.0093847506,(N-032-NAMA|NIC|ST_NA|Cluster_NA|2012/01/01:0.0088049488,N-409-JMMB|NIC|ST_NA|Cluster_NA|2016/01/01:0.0074520278):0.0079520650):0.0070914906):0.0089506145):0.0028588308):0.0015839614):0.0015474848,(((((CEC-20-1572|MEX|ST_1|Cluster_NA|2020/09/30:0.0179892140,CEC-22-9539|MEX|ST_1|Cluster_NA|2022/11/09:0.0221033406):0.0177244905,(((((KEXV01008575|BR|ST_NA|Cluster_NA|2015/01/01:0.0157131273,KEXV01039299|BR|ST_NA|Cluster_NA|2017/01/01:0.0220957919):0.0056452923,KEXV01038988|BR|ST_NA|Cluster_NA|2016/01/01:0.0100702228):0.0008449851,(((KEXV01009112|BR|ST_NA|Cluster_NA|2015/01/01:0.0207388091,(((KEXV01032480|BR|ST_NA|Cluster_NA|2017/01/01:0.0275718346,KEXV01038372|BR|ST_NA|Cluster_NA|2016/01/01:0.0545740529):0.0061236969,(KEXV01045159|BR|ST_NA|Cluster_NA|2017/01/01:0.0219917276,KX357291|BR|ST_NA|Cluster_NA|2014/01/01:0.0215004748):0.0003679520):0.0027491101,KEXV01044324|BR|ST_NA|Cluster_NA|2016/01/01:0.0123273102):0.0000076336):0.0044806047,KEXV01039257|BR|ST_NA|Cluster_NA|2017/01/01:0.0161395532):0.0019591061,(KEXV01033333|BR|ST_NA|Cluster_NA|2016/01/01:0.0201019935,KEXV01038909|BR|ST_NA|Cluster_NA|2016/01/01:0.0307273742):0.0055794543):0.0000078640):0.0069683799,(KEXV01009121|BR|ST_NA|Cluster_NA|2015/01/01:0.0203727835,KEXV01039431|BR|ST_NA|Cluster_NA|2017/01/01:0.0159679953):0.0074227510):0.0000059769,(KEXV01035902|BR|ST_NA|Cluster_NA|2017/01/01:0.0253512305,KEXV01037008|BR|ST_NA|Cluster_NA|2016/01/01:0.0162815872):0.0087143873):0.0085323884):0.0159785547,(KEXV01038638|BR|ST_NA|Cluster_NA|2016/01/01:0.0299369226,((MF456160|US|ST_NA|Cluster_NA|2014/01/01:0.0140251671,(MF456315|US|ST_NA|Cluster_NA|2011/01/01:0.0046187497,((MG942435|US|ST_NA|Cluster_NA|2012/01/01:0.0000027755,((MG942441|US|ST_NA|Cluster_NA|2012/01/01:0.0016276373,(MG942679|US|ST_NA|Cluster_NA|2013/01/01:0.0065593403,MG943382|US|ST_NA|Cluster_NA|2015/01/01:0.0000027755):0.0007974790):0.0000027755,MG942788|US|ST_NA|Cluster_NA|2013/01/01:0.0032555562):0.0000027755):0.0008327509,MG943400|US|ST_NA|Cluster_NA|2015/01/01:0.0057199237):0.0043749253):0.0011118515):0.0096534093,MG943398|US|ST_NA|Cluster_NA|2015/01/01:0.0138746041):0.0165350468):0.0027348665):0.0017819099,KU190633|CA|ST_NA|Cluster_NA|2012/01/01:0.0219343909):0.0040559425,(((CEC-21-4110|MEX|ST_1|Cluster_NA|2021/06/24:0.0385735882,MG943432|US|ST_NA|Cluster_NA|2015/01/01:0.0335733719):0.0010764206,MG942954|US|ST_NA|Cluster_NA|2014/01/01:0.0226621280):0.0044215923,(((KJ598543|US|ST_NA|Cluster_NA|2011/01/01:0.0000027755,MG943099|US|ST_NA|Cluster_NA|2014/01/01:0.0000027755):0.0284700615,(MH354483|US|ST_NA|Cluster_NA|2011/01/01:0.0078208236,MH354487|US|ST_NA|Cluster_NA|2011/01/01:0.0004607858):0.0212832407):0.0056064211,(((((((KJ598553|US|ST_NA|Cluster_NA|2011/01/01:0.0105674516,MG942433|US|ST_NA|Cluster_NA|2012/01/01:0.0061639949):0.0051970006,E4722-RFC|MEX|ST_1|Cluster_NA|2017/01/01:0.0216262928):0.0027867158,KJ723219|US|ST_NA|Cluster_NA|2011/01/01:0.0179428254):0.0030393901,(KJ680959|US|ST_NA|Cluster_NA|2012/01/01:0.0272042212,((MG942666|US|ST_NA|Cluster_NA|2013/01/01:0.0158386102,E4111-JJBG|MEX|ST_3|Cluster_NA|2017/01/01:0.0087587617):0.0018208269,E4254-MAJC|MEX|ST_3|Cluster_NA|2017/01/01:0.0049543248):0.0160835685):0.0021479416):0.0124861829,MG942010|US|ST_NA|Cluster_NA|2011/01/01:0.0152575487):0.0016944166,(MG942017|US|ST_NA|Cluster_NA|2011/01/01:0.0201208932,MG942222|US|ST_NA|Cluster_NA|2011/01/01:0.0226991330):0.0010834894):0.0029049261,((MG942466|US|ST_NA|Cluster_NA|2012/01/01:0.0000027755,(MG943040|US|ST_NA|Cluster_NA|2014/01/01:0.0008170575,MG943708|US|ST_NA|Cluster_NA|2016/01/01:0.0024404120):0.0009129702):0.0119297225,MG943645|US|ST_NA|Cluster_NA|2016/01/01:0.0077988514):0.0052207267):0.0110793816):0.0039415420):0.0000078431):0.0019157744):0.0015359064,(((((CEC-22-8164|MEX|ST_1|Cluster_NA|2022/07/01:0.0115930789,E1675-EHE|MEX|ST_1|Cluster_NA|2014/01/01:0.0000027755):0.0024184563,KJ598552|US|ST_NA|Cluster_NA|2011/01/01:0.0039827058):0.0283260217,KF701005|BR|ST_NA|Cluster_NA|2012/01/01:0.0302754822):0.0096966879,(((((((KEXV01007644|BR|ST_NA|Cluster_NA|2014/01/01:0.0000027755,KY581390|BR|ST_NA|Cluster_NA|2014/01/01:0.0000027755):0.0173401063,(KEXV01029696|BR|ST_NA|Cluster_NA|2015/01/01:0.0186664551,KEXV01036665|BR|ST_NA|Cluster_NA|2016/01/01:0.0163690006):0.0029921217):0.0015450719,KEXV01029757|BR|ST_NA|Cluster_NA|2015/01/01:0.0135317933):0.0033042575,((((KEXV01029772|BR|ST_NA|Cluster_NA|2015/01/01:0.0085325273,((KEXV01037095|BR|ST_NA|Cluster_NA|2017/01/01:0.0137638742,KEXV01037221|BR|ST_NA|Cluster_NA|2017/01/01:0.0072593910):0.0016020691,KEXV01037173|BR|ST_NA|Cluster_NA|2017/01/01:0.0169553511):0.0014967142):0.0023293566,KEXV01037069|BR|ST_NA|Cluster_NA|2016/01/01:0.0105421976):0.0011122110,(KEXV01037043|BR|ST_NA|Cluster_NA|2016/01/01:0.0051365077,(KEXV01037355|BR|ST_NA|Cluster_NA|2017/01/01:0.0125543443,KEXV01037358|BR|ST_NA|Cluster_NA|2017/01/01:0.0057205512):0.0046060666):0.0054836624):0.0064600227,(KEXV01036672|BR|ST_NA|Cluster_NA|2016/01/01:0.0018944982,KEXV01037031|BR|ST_NA|Cluster_NA|2016/01/01:0.0020267123):0.0134769838):0.0022111893):0.0128580966,KEXV01008206|BR|ST_NA|Cluster_NA|2014/01/01:0.0307354194):0.0026943881,KJ474281|PA|ST_NA|Cluster_NA|2011/01/01:0.0193248072):0.0008026838,(KEXV01009051|BR|ST_NA|Cluster_NA|2015/01/01:0.0211721378,(KEXV01036774|BR|ST_NA|Cluster_NA|2016/01/01:0.0384827394,MF457364|US|ST_NA|Cluster_NA|2011/01/01:0.0217894850):0.0086953320):0.0018150819):0.0025401306):0.0018350900,(((CEC-22-9588|MEX|ST_1|Cluster_NA|2022/11/15:0.0004840621,CEC-22-9635|MEX|ST_1|Cluster_NA|2022/11/22:0.0013387200):0.0325990268,E2760-LEMB|MEX|ST_3|Cluster_NA|2016/01/01:0.0368726312):0.0047297886,(((((((((KX505475|US|ST_NA|Cluster_NA|2014/01/01:0.0000027755,(MG942449|US|ST_NA|Cluster_NA|2012/01/01:0.0007946703,MG942699|US|ST_NA|Cluster_NA|2013/01/01:0.0007939964):0.0000027755):0.0000027755,MG942576|US|ST_NA|Cluster_NA|2012/01/01:0.0016143940):0.0000027755,MG942376|US|ST_NA|Cluster_NA|2012/01/01:0.0007905969):0.0018137293,MG943101|US|ST_NA|Cluster_NA|2014/01/01:0.0016590926):0.0000027755,MG943002|US|ST_NA|Cluster_NA|2014/01/01:0.0056228783):0.0000065826,MG943495|US|ST_NA|Cluster_NA|2016/01/01:0.0016354290):0.0034036933,MG943326|US|ST_NA|Cluster_NA|2015/01/01:0.0079256506):0.0269095207,E1951-MMT|MEX|ST_3|Cluster_NA|2015/01/01:0.0365266109):0.0048329570,(MK580289|US|ST_NA|Cluster_NA|2017/01/01:0.0260726213,H-0945-OAMM|HON|ST_NA|Cluster_NA|2014/01/01:0.0236687191):0.0040417434):0.0020360848):0.0013197104):0.0014343250):0.0000193943):0.0007263192,(((KEXV01033899|BR|ST_NA|Cluster_NA|2016/01/01:0.0446852242,KM851176|BR|ST_NA|Cluster_NA|2012/01/01:0.0282283937):0.0026142875,KEXV01046611|BR|ST_NA|Cluster_NA|2017/01/01:0.0130256273):0.0126000249,((MF456103|US|ST_NA|Cluster_NA|2011/01/01:0.0207279595,((MG942831|US|ST_NA|Cluster_NA|2013/01/01:0.0179907143,MG943069|US|ST_NA|Cluster_NA|2014/01/01:0.0098480806):0.0053753380,(MH353957|US|ST_NA|Cluster_NA|2015/01/01:0.0237197322,MK922739|US|ST_NA|Cluster_NA|2018/01/01:0.0325850701):0.0046771695):0.0036899286):0.0058528630,(MF457005|US|ST_NA|Cluster_NA|2012/01/01:0.0169259789,MK580218|US|ST_NA|Cluster_NA|2016/01/01:0.0151920229):0.0031345666):0.0021628399):0.0000070517):0.0000064401,(((((((((((((CEC-19-0027|MEX|ST_2|Cluster_NA|2019/07/19:0.0000027755,CEC-19-0829|MEX|ST_2|Cluster_NA|2019/11/15:0.0041984991):0.0068166553,E4924-PAMA|MEX|ST_3|Cluster_NA|2017/01/01:0.0008988072):0.0000027755,E4922-MEF|MEX|ST_3|Cluster_NA|2017/01/01:0.0000027755):0.0100069017,CEC-22-7303|MEX|ST_1|Cluster_NA|2022/04/27:0.0209246287):0.0086276016,((((CEC-20-0981|MEX|ST_2|Cluster_NA|2020/07/22:0.0069594988,CEC-21-3674|MEX|ST_1|Cluster_NA|2021/05/18:0.0076681848):0.0051257335,(CEC-21-5291|MEX|ST_1|Cluster_NA|2021/10/20:0.0068246512,CEC-22-9720|MEX|ST_2|Cluster_NA|2022/12/01:0.0024335031):0.0089537227):0.0031349743,(CEC-21-3533|MEX|ST_1|Cluster_NA|2021/05/04:0.0004921925,(CEC-22-6473|MEX|ST_2|Cluster_NA|2022/02/15:0.0038552637,CEC-22-7587|MEX|ST_2|Cluster_NA|2022/05/19:0.0010055986):0.0083233005):0.0037039354):0.0052411239,E0764-AMAL|MEX|ST_3|Cluster_NA|2012/01/01:0.0117711105):0.0025867550):0.0098197265,((((CEC-19-0089|MEX|ST_1|Cluster_NA|2019/08/21:0.0059413318,CEC-21-4372|MEX|ST_1|Cluster_NA|2021/07/20:0.0031288623):0.0166983352,((CEC-20-1417|MEX|ST_1|Cluster_NA|2020/09/11:0.0144063285,CEC-21-4366|MEX|ST_2|Cluster_NA|2021/07/19:0.0212886242):0.0053403706,E1113-LAGG|MEX|ST_3|Cluster_NA|2013/01/01:0.0117570290):0.0008857557):0.0012981908,(CEC-19-0598|MEX|ST_2|Cluster_NA|2019/10/18:0.0111312665,(CEC-21-5529|MEX|ST_2|Cluster_NA|2021/11/11:0.0093475586,E5520-HABT|MEX|ST_1|Cluster_NA|2017/01/01:0.0046398362):0.0036220182):0.0168483074):0.0028622073,(((CEC-20-2219|MEX|ST_2|Cluster_NA|2020/12/07:0.0220766039,(CEC-21-3038|MEX|ST_1|Cluster_NA|2021/03/23:0.0144640277,E0517-IPC|MEX|ST_3|Cluster_NA|2012/01/01:0.0022562796):0.0037673149):0.0034888667,CEC-22-7236|MEX|ST_2|Cluster_NA|2022/04/22:0.0256380667):0.0082983949,((CEC-22-7684|MEX|ST_1|Cluster_NA|2022/05/26:0.0003581104,(CEC-22-7695|MEX|ST_1|Cluster_NA|2022/05/26:0.0000027755,CEC-22-7903|MEX|ST_1|Cluster_NA|2022/06/09:0.0012056982):0.0000027755):0.0016809668,CEC-22-8921|MEX|ST_1|Cluster_NA|2022/09/08:0.0036185736):0.0246725609):0.0058645003):0.0000065548):0.0025086106,((CEC-20-1336|MEX|ST_1|Cluster_NA|2020/09/02:0.0023785809,((CEC-21-2859|MEX|ST_1|Cluster_NA|2021/03/05:0.0065260931,(CEC-21-4377|MEX|ST_1|Cluster_NA|2021/07/20:0.0000027755,(((CEC-21-5354|MEX|ST_1|Cluster_NA|2021/10/26:0.0031115987,CEC-22-9270|MEX|ST_1|Cluster_NA|2022/10/11:0.0034449041):0.0000027755,CEC-22-7204|MEX|ST_1|Cluster_NA|2022/04/20:0.0003644445):0.0015513217,CEC-22-7376|MEX|ST_1|Cluster_NA|2022/05/04:0.0027689529):0.0034100097):0.0000065826):0.0011063430,CEC-22-6291|MEX|ST_1|Cluster_NA|2022/01/28:0.0009287170):0.0021781167):0.0046547667,CEC-22-6188|MEX|ST_1|Cluster_NA|2022/01/19:0.0099319980):0.0131674306):0.0203146835,(((((CEC-19-0625|MEX|ST_1|Cluster_NA|2019/10/23:0.0251563675,MH078554|PE|ST_NA|Cluster_NA|2016/01/01:0.0139308246):0.0128707558,KEXV01007637|BR|ST_NA|Cluster_NA|2014/01/01:0.0265092901):0.0095093947,(CEC-21-2871|MEX|ST_1|Cluster_NA|2021/03/05:0.0436637542,KEXV01037422|BR|ST_NA|Cluster_NA|2017/01/01:0.0391643134):0.0096496317):0.0042947866,((MF455561|US|ST_NA|Cluster_NA|2011/01/01:0.0180753560,(MK922873|US|ST_NA|Cluster_NA|2018/01/01:0.0460900651,((E0975-MHN|MEX|ST_3|Cluster_NA|2013/01/01:0.0121028553,(E4821-MRCL|MEX|ST_3|Cluster_NA|2017/01/01:0.0087736239,E4822-RSD|MEX|ST_3|Cluster_NA|2017/01/01:0.0000027755):0.0166347819):0.0074084232,(E2569-FHS|MEX|ST_3|Cluster_NA|2015/01/01:0.0141056063,E4289-LCO|MEX|ST_3|Cluster_NA|2017/01/01:0.0250215890):0.0036200043):0.0147181016):0.0011709762):0.0024584670,MK580265|US|ST_NA|Cluster_NA|2017/01/01:0.0357231804):0.0000082620):0.0038675517,(((((((CEC-20-2122|MEX|ST_1|Cluster_NA|2020/11/26:0.0019343951,CEC-22-6037|MEX|ST_1|Cluster_NA|2022/01/07:0.0068010480):0.0010626972,CEC-22-6685|MEX|ST_1|Cluster_NA|2022/03/03:0.0018789828):0.0372930403,(KEXV01015275|BR|ST_NA|Cluster_NA|2014/01/01:0.0214903494,KEXV01034876|BR|ST_NA|Cluster_NA|2016/01/01:0.0273849156):0.0112507853):0.0062373230,(KEXV01008624|BR|ST_NA|Cluster_NA|2015/01/01:0.0369518016,KEXV01042837|BR|ST_NA|Cluster_NA|2015/01/01:0.0247066340):0.0069676248):0.0060492179,(((CEC-21-4332|MEX|ST_2|Cluster_NA|2021/07/15:0.0111847626,CEC-22-9877|MEX|ST_2|Cluster_NA|2022/12/15:0.0045714339):0.0099039295,CEC-21-5454|MEX|ST_1|Cluster_NA|2021/11/04:0.0116106973):0.0305986048,MF456748|US|ST_NA|Cluster_NA|2013/01/01:0.0255552473):0.0048971885):0.0013265387,(CEC-22-8970|MEX|ST_1|Cluster_NA|2022/09/13:0.0417566897,MF456686|US|ST_NA|Cluster_NA|2013/01/01:0.0331604530):0.0133951690):0.0031187371,((((CEC-21-5520|MEX|ST_1|Cluster_NA|2021/11/11:0.0283187096,((((E0993-GHN|MEX|ST_3|Cluster_NA|2013/01/01:0.0022222140,E1001-ICH|MEX|ST_3|Cluster_NA|2013/01/01:0.0000027755):0.0018226181,E2074-EAMS|MEX|ST_3|Cluster_NA|2015/01/01:0.0070887624):0.0086644073,E1698-AALE|MEX|ST_3|Cluster_NA|2014/01/01:0.0043315801):0.0089890647,(((E1724-MJP|MEX|ST_3|Cluster_NA|2014/01/01:0.0033138248,E2834-FEG|MEX|ST_3|Cluster_NA|2016/01/01:0.0053867867):0.0017465780,(E3166-JACP|MEX|ST_3|Cluster_NA|2017/01/01:0.0116897278,E3198-ECL|MEX|ST_3|Cluster_NA|2017/01/01:0.0048308335):0.0012939189):0.0010605568,E4004-ANRV|MEX|ST_3|Cluster_NA|2017/01/01:0.0042055959):0.0198592635):0.0087958606):0.0078750804,E1108-MCSM|MEX|ST_3|Cluster_NA|2013/01/01:0.0215294019):0.0021820364,E1575-MGE|MEX|ST_3|Cluster_NA|2014/01/01:0.0227314487):0.0084275721,KEXV01044386|BR|ST_NA|Cluster_NA|2016/01/01:0.0362824829):0.0037924449):0.0007573823):0.0017561659):0.0000059975,((((((((CEC-19-0044|MEX|ST_1|Cluster_NA|2019/07/24:0.0095667049,CEC-22-6569|MEX|ST_2|Cluster_NA|2022/02/22:0.0089060437):0.0146565679,E2709-CARJ|MEX|ST_1|Cluster_NA|2015/01/01:0.0105624774):0.0140911580,E2383-IVA|MEX|ST_1|Cluster_NA|2015/01/01:0.0377804671):0.0149525353,((((((((CEC-22-6641|MEX|ST_1|Cluster_NA|2022/03/01:0.0007465816,CEC-22-7176|MEX|ST_2|Cluster_NA|2022/04/18:0.0057369433):0.0131100574,((CEC-22-8805|MEX|ST_2|Cluster_NA|2022/08/30:0.0052450639,E6816-JLHM|MEX|ST_3|Cluster_NA|2018/01/01:0.0009907635):0.0008125208,E6649-COSM|MEX|ST_3|Cluster_NA|2018/01/01:0.0039533078):0.0032990225):0.0074891924,E6034-LOF|MEX|ST_3|Cluster_NA|2018/01/01:0.0000027755):0.0000080193,E6863-GAVV|MEX|ST_3|Cluster_NA|2018/01/01:0.0067688992):0.0032316472,(E5972-OSSR|MEX|ST_3|Cluster_NA|2018/01/01:0.0021960396,E7228-UDJG|MEX|ST_3|Cluster_NA|2018/01/01:0.0008289825):0.0232404436):0.0007946818,E6290-ARLT|MEX|ST_3|Cluster_NA|2018/01/01:0.0207245023):0.0054566420,(MF456194|US|ST_NA|Cluster_NA|2012/01/01:0.0147463269,((E3690-MARM|MEX|ST_3|Cluster_NA|2017/01/01:0.0071136772,E6700-EMA|MEX|ST_3|Cluster_NA|2018/01/01:0.0000027755):0.0336941323,E6222-NOA|MEX|ST_3|Cluster_NA|2018/01/01:0.0174260942):0.0041714738):0.0000065898):0.0229718143,(MG943129|US|ST_NA|Cluster_NA|2014/01/01:0.0072460852,MG943666|US|ST_NA|Cluster_NA|2016/01/01:0.0177952285):0.0179735821):0.0064657861):0.0025156500,(((KEXV01008270|BR|ST_NA|Cluster_NA|2014/01/01:0.0163064693,KEXV01039660|BR|ST_NA|Cluster_NA|2017/01/01:0.0222460736):0.0034424109,((KEXV01009004|BR|ST_NA|Cluster_NA|2015/01/01:0.0100084888,KEXV01039710|BR|ST_NA|Cluster_NA|2017/01/01:0.0259462810):0.0015738083,KEXV01033758|BR|ST_NA|Cluster_NA|2017/01/01:0.0237572300):0.0072918649):0.0005291232,((KEXV01008283|BR|ST_NA|Cluster_NA|2014/01/01:0.0271099426,(KEXV01014656|BR|ST_NA|Cluster_NA|2014/01/01:0.0136481437,KEXV01015346|BR|ST_NA|Cluster_NA|2014/01/01:0.0034463895):0.0405796706):0.0061238060,KEXV01046119|BR|ST_NA|Cluster_NA|2017/01/01:0.0132672105):0.0028439617):0.0069992551):0.0026281344,(((KEXV01008330|BR|ST_NA|Cluster_NA|2014/01/01:0.0244877169,MG942312|US|ST_NA|Cluster_NA|2012/01/01:0.0229305105):0.0065020096,((MF456247|US|ST_NA|Cluster_NA|2011/01/01:0.0364932359,(MG942822|US|ST_NA|Cluster_NA|2013/01/01:0.0050629565,MG943325|US|ST_NA|Cluster_NA|2015/01/01:0.0136830550):0.0222504117):0.0133546767,P-383-RT|PAN|ST_NA|Cluster_NA|2014/01/01:0.0473342347):0.0067327349):0.0034417564,(MH355230|US|ST_NA|Cluster_NA|2015/01/01:0.0394435001,MW062545|US|ST_NA|Cluster_NA|2016/01/01:0.0836176464):0.0131092859):0.0052970782):0.0000079490,(((((CEC-19-0183|MEX|ST_1|Cluster_NA|2019/09/04:0.0082274962,E1477-JFFC|MEX|ST_3|Cluster_NA|2014/01/01:0.0104561405):0.0251978491,((KJ474557|PA|ST_NA|Cluster_NA|2013/01/01:0.0163176729,P-311-EA|PAN|ST_NA|Cluster_NA|2014/01/01:0.0281119753):0.0036534138,P-305-TUR|PAN|ST_NA|Cluster_NA|2014/01/01:0.0240430448):0.0127611846):0.0037750942,(KY586201|US|ST_NA|Cluster_NA|2011/01/01:0.0244861122,N-410-MAM|NIC|ST_NA|Cluster_NA|2016/01/01:0.0273098458):0.0072617240):0.0000077605,((((CEC-22-7435|MEX|ST_1|Cluster_NA|2022/05/09:0.0033113115,E4871-GAMG|MEX|ST_1|Cluster_NA|2017/01/01:0.0207403309):0.0006608409,CEC-22-7676|MEX|ST_1|Cluster_NA|2022/05/25:0.0018476355):0.0227525149,KEXV01036255|BR|ST_NA|Cluster_NA|2017/01/01:0.0423748328):0.0079599488,E1322-NCA|MEX|ST_3|Cluster_NA|2013/01/01:0.0217476508):0.0030604573):0.0009462056,((((((((((CEC-19-0293|MEX|ST_2|Cluster_NA|2019/09/13:0.0071796645,E2249-JSMM|MEX|ST_3|Cluster_NA|2015/01/01:0.0000027755):0.0000066047,(((((CEC-19-0395|MEX|ST_2|Cluster_245|2019/09/27:0.0065033174,CEC-19-0562|MEX|ST_2|Cluster_245|2019/10/16:0.0008682386):0.0015551812,CEC-21-4139|MEX|ST_2|Cluster_245|2021/06/29:0.0043203189):0.0052336998,(CEC-21-4239|MEX|ST_2|Cluster_NA|2021/07/08:0.0079422967,CEC-21-5642|MEX|ST_1|Cluster_NA|2021/11/22:0.0077589064):0.0000071386):0.0013619096,(((((((((CEC-19-0484|MEX|ST_1|Cluster_245|2019/10/08:0.0010575994,CEC-21-3839|MEX|ST_1|Cluster_245|2021/06/02:0.0025502159):0.0008461238,E5658-FJBZ|MEX|ST_1|Cluster_NA|2017/01/01:0.0000027755):0.0032934977,(CEC-21-4478|MEX|ST_1|Cluster_245|2021/08/04:0.0100843449,CEC-21-4670|MEX|ST_1|Cluster_245|2021/08/25:0.0037013343):0.0024870049):0.0003886401,((CEC-21-5006|MEX|ST_1|Cluster_245|2021/09/28:0.0053472870,(CEC-21-5855|MEX|ST_1|Cluster_245|2021/12/07:0.0093063088,(CEC-21-5857|MEX|ST_1|Cluster_245|2021/12/07:0.0000027755,CEC-22-6584|MEX|ST_1|Cluster_245|2022/02/24:0.0054574747):0.0000056443):0.0009162392):0.0048825774,CEC-22-5962|MEX|ST_2|Cluster_245|2022/01/03:0.0132602973):0.0014543552):0.0000027755,CEC-20-1632|MEX|ST_1|Cluster_245|2020/10/07:0.0018298375):0.0000062384,((CEC-20-2159|MEX|ST_1|Cluster_245|2020/11/30:0.0089344556,(CEC-22-6789|MEX|ST_2|Cluster_245|2022/03/14:0.0014404968,CEC-22-6793|MEX|ST_2|Cluster_245|2022/03/14:0.0053778672):0.0024977430):0.0013310841,CEC-21-3921|MEX|ST_1|Cluster_245|2021/06/07:0.0017984035):0.0009086516):0.0036285739,E3011-PGGM|MEX|ST_3|Cluster_NA|2016/01/01:0.0018196407):0.0008861280,(((CEC-20-1827|MEX|ST_2|Cluster_245|2020/10/26:0.0003521459,CEC-22-6896|MEX|ST_2|Cluster_245|2022/03/23:0.0061544958):0.0014563384,CEC-22-6962|MEX|ST_2|Cluster_245|2022/03/28:0.0071572438):0.0006540570,CEC-22-9463|MEX|ST_1|Cluster_245|2022/11/03:0.0104301714):0.0024305924):0.0000065898,CEC-21-4391|MEX|ST_2|Cluster_245|2021/07/21:0.0102122484):0.0003620399):0.0029817837,(CEC-21-3036|MEX|ST_1|Cluster_245|2021/03/23:0.0004306571,CEC-21-5826|MEX|ST_1|Cluster_245|2021/12/06:0.0003988233):0.0063615896):0.0029404466):0.0168345137,E1566-CH|MEX|ST_3|Cluster_NA|2014/01/01:0.0122347646):0.0031556002,E0384-LCE|MEX|ST_3|Cluster_NA|2012/01/01:0.0106093371):0.0003579484,((E0284-ABG|MEX|ST_3|Cluster_NA|2012/01/01:0.0043912823,E0315-NCR|MEX|ST_3|Cluster_NA|2012/01/01:0.0006686848):0.0156468100,E1273-EEC|MEX|ST_3|Cluster_NA|2013/01/01:0.0204485952):0.0028445987):0.0014786417,(((E1036-RMT|MEX|ST_3|Cluster_NA|2013/01/01:0.0051841787,E1037-EGS|MEX|ST_3|Cluster_NA|2013/01/01:0.0032175450):0.0177562799,E4997-LLM|MEX|ST_3|Cluster_NA|2017/01/01:0.0290105926):0.0024296982,E5289-RRB|MEX|ST_3|Cluster_NA|2017/01/01:0.0158521948):0.0027472810):0.0062601340,E0941-OTSB|MEX|ST_3|Cluster_NA|2013/01/01:0.0333580568):0.0059076615,E0692-JRAP|MEX|ST_3|Cluster_NA|2012/01/01:0.0220638834):0.0058967098,((CEC-20-1108|MEX|ST_1|Cluster_NA|2020/08/10:0.0146924437,E0696-LJSA|MEX|ST_2|Cluster_NA|2012/01/01:0.0050556066):0.0031355980,E1142-AGC|MEX|ST_3|Cluster_NA|2013/01/01:0.0096141055):0.0190392655):0.0049858013,((KEXV01033503|BR|ST_NA|Cluster_NA|2017/01/01:0.0280459938,(MG942988|US|ST_NA|Cluster_NA|2014/01/01:0.0186549329,(MH789631|US|ST_NA|Cluster_NA|2016/01/01:0.0018213910,(MH789650|US|ST_NA|Cluster_NA|2016/01/01:0.0000027755,MH789690|US|ST_NA|Cluster_NA|2016/01/01:0.0000027755):0.0066652190):0.0191778735):0.0095338322):0.0054388310,KY036340|US|ST_NA|Cluster_NA|2011/01/01:0.0139616941):0.0021971870):0.0000056443):0.0016745113):0.0000749967,((((((CEC-20-0899|MEX|ST_1|Cluster_NA|2020/07/10:0.0132133724,E5095-JAJ|MEX|ST_3|Cluster_NA|2017/01/01:0.0113304749):0.0025294476,E3951-AMJ|MEX|ST_3|Cluster_NA|2017/01/01:0.0122006663):0.0032086289,(((CEC-21-4643|MEX|ST_1|Cluster_NA|2021/08/20:0.0107777659,(E6938-FDCV|MEX|ST_3|Cluster_NA|2018/01/01:0.0014157915,E6942-VMSP|MEX|ST_3|Cluster_NA|2018/01/01:0.0000027755):0.0044485600):0.0004924194,E0863-JCB|MEX|ST_3|Cluster_NA|2013/01/01:0.0030375458):0.0096961419,((((CEC-22-7253|MEX|ST_1|Cluster_NA|2022/04/25:0.0160989441,(((CEC-22-8369|MEX|ST_1|Cluster_NA|2022/07/19:0.0180301093,E3173-CEML|MEX|ST_3|Cluster_NA|2017/01/01:0.0050417453):0.0010854754,E6788-LVA|MEX|ST_3|Cluster_NA|2018/01/01:0.0060062241):0.0019789144,(E0992-PUMG|MEX|ST_3|Cluster_NA|2013/01/01:0.0000027755,E5316-SRL|MEX|ST_3|Cluster_NA|2017/01/01:0.0009753737):0.0051179195):0.0004075634):0.0009487761,(E3037-CSMG|MEX|ST_3|Cluster_NA|2016/01/01:0.0021256236,E3039-WJMS|MEX|ST_3|Cluster_NA|2016/01/01:0.0045926839):0.0027643665):0.0111486806,(E0872-LHAJ|MEX|ST_3|Cluster_NA|2013/01/01:0.0055972378,E1432-JMQ|MEX|ST_3|Cluster_NA|2014/01/01:0.0108523035):0.0068913501):0.0007985005,(E3108-FJPM|MEX|ST_3|Cluster_NA|2016/01/01:0.0145203883,((E3670-ACSS|MEX|ST_3|Cluster_NA|2017/01/01:0.0064259426,E6522-JMTC|MEX|ST_3|Cluster_NA|2018/01/01:0.0064391465):0.0034927556,E4192-CANG|MEX|ST_3|Cluster_NA|2017/01/01:0.0099897483):0.0046243938):0.0065847008):0.0077558058):0.0006285747):0.0189487603,(((E0034-NKZV|MEX|ST_2|Cluster_NA|2011/01/01:0.0234168426,E1494-SMDG|MEX|ST_3|Cluster_NA|2014/01/01:0.0169098974):0.0037628837,(E0882-MNG|MEX|ST_1|Cluster_NA|2013/01/01:0.0163680986,E5040-GMEP|MEX|ST_1|Cluster_NA|2017/01/01:0.0320135024):0.0074867692):0.0024320049,E1209-RSC|MEX|ST_2|Cluster_NA|2013/01/01:0.0151616686):0.0050423774):0.0012001626,(MG942729|US|ST_NA|Cluster_NA|2013/01/01:0.0228754573,MK169677|US|ST_NA|Cluster_NA|2018/01/01:0.0388038504):0.0050265987):0.0020226587,((CEC-22-7854|MEX|ST_1|Cluster_NA|2022/06/07:0.0232360769,(((((G-0779|GUA|ST_NA|Cluster_NA|2012/01/01:0.0022087597,((G-1412|GUA|ST_NA|Cluster_NA|2015/01/01:0.0000027755,G-1584B|GUA|ST_NA|Cluster_NA|2015/01/01:0.0029359313):0.0000027755,G-1714|GUA|ST_NA|Cluster_NA|2016/01/01:0.0000027755):0.0000072674):0.0000027755,((G-1152|GUA|ST_NA|Cluster_NA|2014/01/01:0.0000027755,(G-1864-AOL|GUA|ST_NA|Cluster_NA|2016/01/01:0.0048716067,G-1886-RLHR|GUA|ST_NA|Cluster_NA|2016/01/01:0.0028674633):0.0000027755):0.0007237570,G-1282|GUA|ST_NA|Cluster_NA|2014/01/01:0.0014496104):0.0014360125):0.0000027755,G-1871-JYVL|GUA|ST_NA|Cluster_NA|2016/01/01:0.0009522243):0.0022675885,G-1620|GUA|ST_NA|Cluster_NA|2015/01/01:0.0009606278):0.0177889670,G-1480|GUA|ST_NA|Cluster_NA|2015/01/01:0.0075658791):0.0246781486):0.0018750235,((((E0216-MRT|MEX|ST_3|Cluster_NA|2012/01/01:0.0029808082,E0685-APF|MEX|ST_3|Cluster_NA|2012/01/01:0.0077613118):0.0000076891,E0263-JMFA|MEX|ST_3|Cluster_NA|2012/01/01:0.0044822162):0.0095268516,E0448-SAP|MEX|ST_3|Cluster_NA|2012/01/01:0.0235777541):0.0183865001,G-1355|GUA|ST_NA|Cluster_NA|2014/01/01:0.0368742219):0.0044111875):0.0008734339):0.0014227205):0.0011165537):0.0008712925,((CEC-21-4058|MEX|ST_1|Cluster_NA|2021/06/21:0.0558365753,MG943018|US|ST_NA|Cluster_NA|2014/01/01:0.0370783625):0.0055091074,(((((((((CEC-21-4738|MEX|ST_1|Cluster_NA|2021/09/02:0.0019037155,CEC-22-6286|MEX|ST_1|Cluster_NA|2022/01/28:0.0085546975):0.0157262471,(((G-0352|GUA|ST_NA|Cluster_NA|2011/01/01:0.0000027755,G-0375|GUA|ST_NA|Cluster_NA|2011/01/01:0.0014231768):0.0030649027,G-0551|GUA|ST_NA|Cluster_NA|2012/01/01:0.0022638210):0.0011659636,((G-1105|GUA|ST_NA|Cluster_NA|2013/01/01:0.0018365504,G-1109|GUA|ST_NA|Cluster_NA|2013/01/01:0.0036969346):0.0083099730,(G-1497|GUA|ST_NA|Cluster_NA|2015/01/01:0.0077708745,G-1809-IJVA|GUA|ST_NA|Cluster_NA|2016/01/01:0.0033955868):0.0023598624):0.0017569014):0.0013707823):0.0038518893,G-1674|GUA|ST_NA|Cluster_NA|2016/01/01:0.0144794370):0.0023441497,(((((((((((((((((CEC-21-5200|MEX|ST_1|Cluster_NA|2021/10/13:0.0056784074,(((((G-1164|GUA|ST_NA|Cluster_NA|2014/01/01:0.0036551421,G-1613|GUA|ST_NA|Cluster_NA|2015/01/01:0.0029122891):0.0006871142,G-1377|GUA|ST_NA|Cluster_NA|2015/01/01:0.0000027755):0.0000027755,(G-1533|GUA|ST_NA|Cluster_NA|2015/01/01:0.0000027755,G-1534|GUA|ST_NA|Cluster_NA|2015/01/01:0.0009564923):0.0019120293):0.0029387137,G-1509|GUA|ST_NA|Cluster_NA|2015/01/01:0.0029468852):0.0006558524,G-1242|GUA|ST_NA|Cluster_NA|2014/01/01:0.0000027755):0.0014431081):0.0000027755,G-1908-ROM|GUA|ST_NA|Cluster_NA|2016/01/01:0.0000027755):0.0006572497,(G-1680|GUA|ST_NA|Cluster_NA|2016/01/01:0.0000027755,G-1839-RAMM|GUA|ST_NA|Cluster_NA|2016/01/01:0.0056228202):0.0011440027):0.0044348400,(G-1798-CC|GUA|ST_NA|Cluster_NA|2016/01/01:0.0133915131,G-1838-JIMJ|GUA|ST_NA|Cluster_NA|2016/01/01:0.0064048727):0.0038499513):0.0023827048,((G-0991|GUA|ST_NA|Cluster_NA|2013/01/01:0.0021568984,(G-1344|GUA|ST_NA|Cluster_NA|2014/01/01:0.0007070033,G-1366|GUA|ST_NA|Cluster_NA|2014/01/01:0.0017763017):0.0018494321):0.0047957515,(G-1258|GUA|ST_NA|Cluster_NA|2014/01/01:0.0093344445,G-1346|GUA|ST_NA|Cluster_NA|2014/01/01:0.0115099246):0.0034826858):0.0000066314):0.0059064842,G-1464|GUA|ST_NA|Cluster_NA|2015/01/01:0.0082239920):0.0012405023,G-1231|GUA|ST_NA|Cluster_NA|2014/01/01:0.0037781624):0.0006879549,(((((G-1151|GUA|ST_NA|Cluster_NA|2014/01/01:0.0000027755,G-1813-JGAH|GUA|ST_NA|Cluster_NA|2016/01/01:0.0012060563):0.0021433246,G-1425|GUA|ST_NA|Cluster_NA|2015/01/01:0.0044460292):0.0034167380,(G-1385|GUA|ST_NA|Cluster_NA|2015/01/01:0.0055911988,G-1896-JCAF|GUA|ST_NA|Cluster_NA|2016/01/01:0.0088760550):0.0011794804):0.0012292028,G-1795-JLCP|GUA|ST_NA|Cluster_NA|2016/01/01:0.0205144949):0.0007364813,(G-1181|GUA|ST_NA|Cluster_NA|2014/01/01:0.0023398924,G-1831-AJYL|GUA|ST_NA|Cluster_NA|2016/01/01:0.0086429465):0.0035364820):0.0014386173):0.0003583388,((G-0204|GUA|ST_NA|Cluster_NA|2011/01/01:0.0007099392,G-0235|GUA|ST_NA|Cluster_NA|2011/01/01:0.0000027755):0.0010044826,G-0229|GUA|ST_NA|Cluster_NA|2011/01/01:0.0000027755):0.0013514934):0.0000027755,(((G-0487|GUA|ST_NA|Cluster_NA|2012/01/01:0.0021545778,G-1149|GUA|ST_NA|Cluster_NA|2014/01/01:0.0065937761):0.0007234992,(G-0774|GUA|ST_NA|Cluster_NA|2012/01/01:0.0037144537,(G-1024|GUA|ST_NA|Cluster_NA|2013/01/01:0.0008610578,G-1035|GUA|ST_NA|Cluster_NA|2013/01/01:0.0007182153):0.0078109930):0.0030478311):0.0000065898,G-0817|GUA|ST_NA|Cluster_NA|2012/01/01:0.0007221769):0.0026550736):0.0007165395,G-0815|GUA|ST_NA|Cluster_NA|2012/01/01:0.0090063513):0.0007504302,G-0668|GUA|ST_NA|Cluster_NA|2012/01/01:0.0014516531):0.0050834157,((((((MG943626|US|ST_NA|Cluster_NA|2016/01/01:0.0073772398,G-1133|GUA|ST_NA|Cluster_NA|2014/01/01:0.0021677337):0.0007381669,(((G-0421|GUA|ST_NA|Cluster_NA|2011/01/01:0.0036006436,G-0537|GUA|ST_NA|Cluster_NA|2012/01/01:0.0000027755):0.0014236393,(G-1556|GUA|ST_NA|Cluster_NA|2015/01/01:0.0036326248,G-1557|GUA|ST_NA|Cluster_NA|2015/01/01:0.0014475366):0.0036618661):0.0014256644,G-1668|GUA|ST_NA|Cluster_NA|2015/01/01:0.0081080879):0.0000027755):0.0046154398,(G-1404|GUA|ST_NA|Cluster_NA|2015/01/01:0.0050374684,G-1823-JOGV|GUA|ST_NA|Cluster_NA|2016/01/01:0.0108680898):0.0064633681):0.0005315393,((((((G-0804|GUA|ST_NA|Cluster_NA|2012/01/01:0.0028362303,(G-1256|GUA|ST_NA|Cluster_NA|2014/01/01:0.0029035019,G-1553|GUA|ST_NA|Cluster_NA|2015/01/01:0.0029140239):0.0014218022):0.0000078785,G-1753|GUA|ST_NA|Cluster_NA|2016/01/01:0.0043542888):0.0007118755,G-0811|GUA|ST_NA|Cluster_NA|2012/01/01:0.0000027755):0.0021360046,((G-0872|GUA|ST_NA|Cluster_NA|2013/01/01:0.0007049869,((G-1121|GUA|ST_NA|Cluster_NA|2013/01/01:0.0014170160,(((((((G-1232|GUA|ST_NA|Cluster_NA|2014/01/01:0.0014172344,(((G-1298|GUA|ST_NA|Cluster_NA|2014/01/01:0.0021721115,G-1483|GUA|ST_NA|Cluster_NA|2015/01/01:0.0021717541):0.0021428390,((G-1475|GUA|ST_NA|Cluster_NA|2015/01/01:0.0014466196,G-1588|GUA|ST_NA|Cluster_NA|2015/01/01:0.0021597329):0.0014147422,G-1760|GUA|ST_NA|Cluster_NA|2016/01/01:0.0018858932):0.0000080950):0.0000057608,(G-1706|GUA|ST_NA|Cluster_NA|2016/01/01:0.0049251961,G-1905-LGC|GUA|ST_NA|Cluster_NA|2016/01/01:0.0009526106):0.0008180950):0.0000027755):0.0007023556,(G-1465|GUA|ST_NA|Cluster_NA|2015/01/01:0.0000027755,G-1820-BGHR|GUA|ST_NA|Cluster_NA|2016/01/01:0.0056632181):0.0035706687):0.0000027755,G-1382|GUA|ST_NA|Cluster_NA|2015/01/01:0.0007129986):0.0007106838,(G-1240|GUA|ST_NA|Cluster_NA|2014/01/01:0.0000027755,G-1444|GUA|ST_NA|Cluster_NA|2015/01/01:0.0035992073):0.0000065826):0.0000027755,G-1379|GUA|ST_NA|Cluster_NA|2015/01/01:0.0000027755):0.0000027755,G-1434|GUA|ST_NA|Cluster_NA|2015/01/01:0.0007300351):0.0000027755,G-1438|GUA|ST_NA|Cluster_NA|2015/01/01:0.0007243162):0.0021341336):0.0000027755,G-1281|GUA|ST_NA|Cluster_NA|2014/01/01:0.0028766358):0.0014154007):0.0000027755,G-1259|GUA|ST_NA|Cluster_NA|2014/01/01:0.0049959581):0.0000027755):0.0007033697,(G-1591|GUA|ST_NA|Cluster_NA|2015/01/01:0.0007063375,G-1609|GUA|ST_NA|Cluster_NA|2015/01/01:0.0007094109):0.0007137302):0.0021381984,(((G-1033|GUA|ST_NA|Cluster_NA|2013/01/01:0.0000027755,(G-1378|GUA|ST_NA|Cluster_NA|2015/01/01:0.0023690483,G-1421|GUA|ST_NA|Cluster_NA|2015/01/01:0.0013908197):0.0053110039):0.0010192945,G-1677|GUA|ST_NA|Cluster_NA|2016/01/01:0.0029422896):0.0000065826,G-1048|GUA|ST_NA|Cluster_NA|2013/01/01:0.0028510394):0.0021484200):0.0020033917):0.0014376889,G-0694|GUA|ST_NA|Cluster_NA|2012/01/01:0.0034966739):0.0023639005,(((G-0322|GUA|ST_NA|Cluster_NA|2011/01/01:0.0026977506,G-0323|GUA|ST_NA|Cluster_NA|2011/01/01:0.0021924881):0.0009302156,(G-0555|GUA|ST_NA|Cluster_NA|2012/01/01:0.0014156535,G-1110|GUA|ST_NA|Cluster_NA|2013/01/01:0.0028826524):0.0036276372):0.0050701140,((G-1384|GUA|ST_NA|Cluster_NA|2015/01/01:0.0083764016,((G-1458|GUA|ST_NA|Cluster_NA|2015/01/01:0.0066272203,G-1505|GUA|ST_NA|Cluster_NA|2015/01/01:0.0000027755):0.0036708945,G-1854-GUM|GUA|ST_NA|Cluster_NA|2016/01/01:0.0048312632):0.0084628357):0.0011532885,(G-1640|GUA|ST_NA|Cluster_NA|2015/01/01:0.0116186109,G-1750|GUA|ST_NA|Cluster_NA|2016/01/01:0.0145704793):0.0053140259):0.0000027755):0.0007010388):0.0013916288):0.0000057941,G-1749|GUA|ST_NA|Cluster_NA|2016/01/01:0.0156398745):0.0006569819,(((CEC-22-9405|MEX|ST_2|Cluster_NA|2022/10/25:0.0208454358,(((((((G-1174|GUA|ST_NA|Cluster_NA|2014/01/01:0.0022248815,G-1758|GUA|ST_NA|Cluster_NA|2016/01/01:0.0009764111):0.0017594423,G-1347|GUA|ST_NA|Cluster_NA|2014/01/01:0.0038028280):0.0024944006,G-1549|GUA|ST_NA|Cluster_NA|2015/01/01:0.0069592606):0.0017704382,G-1306|GUA|ST_NA|Cluster_NA|2014/01/01:0.0089411127):0.0008141495,(((G-1315|GUA|ST_NA|Cluster_NA|2014/01/01:0.0029443705,G-1641|GUA|ST_NA|Cluster_NA|2015/01/01:0.0074273763):0.0013549846,G-1633|GUA|ST_NA|Cluster_NA|2015/01/01:0.0022112631):0.0014172186,G-1645|GUA|ST_NA|Cluster_NA|2015/01/01:0.0068523846):0.0014079516):0.0027293617,G-1877-RAM|GUA|ST_NA|Cluster_NA|2016/01/01:0.0150312346):0.0032710666,(G-1426|GUA|ST_NA|Cluster_NA|2015/01/01:0.0068925626,G-1904-MAG|GUA|ST_NA|Cluster_NA|2016/01/01:0.0014405880):0.0054366125):0.0011044886):0.0016994151,G-0287|GUA|ST_NA|Cluster_NA|2011/01/01:0.0089487036):0.0025801929,(G-0823|GUA|ST_NA|Cluster_NA|2012/01/01:0.0014580695,(G-1169|GUA|ST_NA|Cluster_NA|2014/01/01:0.0021828921,G-1819-MAJSM|GUA|ST_NA|Cluster_NA|2016/01/01:0.0147844047):0.0007041650):0.0104643281):0.0014652579):0.0006776795,(((((((E3671-YYC|MEX|ST_3|Cluster_NA|2017/01/01:0.0057373007,(G-1319|GUA|ST_NA|Cluster_NA|2014/01/01:0.0024332780,G-1581|GUA|ST_NA|Cluster_NA|2015/01/01:0.0023824991):0.0061956269):0.0008542029,G-1616|GUA|ST_NA|Cluster_NA|2015/01/01:0.0058690182):0.0000027755,(G-0781|GUA|ST_NA|Cluster_NA|2012/01/01:0.0022077455,G-0975|GUA|ST_NA|Cluster_NA|2013/01/01:0.0042810309):0.0008205154):0.0000027755,G-0658|GUA|ST_NA|Cluster_NA|2012/01/01:0.0007298058):0.0014608046,G-0698|GUA|ST_NA|Cluster_NA|2012/01/01:0.0029131743):0.0047227800,((G-0115|GUA|ST_NA|Cluster_NA|2011/01/01:0.0007145939,G-0681|GUA|ST_NA|Cluster_NA|2012/01/01:0.0021557360):0.0000065826,(G-1740|GUA|ST_NA|Cluster_NA|2015/01/01:0.0048084880,G-1752|GUA|ST_NA|Cluster_NA|2016/01/01:0.0052695762):0.0051430661):0.0026891163):0.0005701526,G-1775-AWRZ|GUA|ST_NA|Cluster_NA|2016/01/01:0.0063577673):0.0025066575):0.0000061831,((((((((((CEC-22-9198|MEX|ST_1|Cluster_NA|2022/10/04:0.0162275842,G-1737|GUA|ST_NA|Cluster_NA|2016/01/01:0.0019281744):0.0009540688,G-1863-RDPB|GUA|ST_NA|Cluster_NA|2016/01/01:0.0058815991):0.0008707336,G-1489|GUA|ST_NA|Cluster_NA|2015/01/01:0.0000027755):0.0000027755,G-1822-SDS|GUA|ST_NA|Cluster_NA|2016/01/01:0.0000027755):0.0008391549,G-1309|GUA|ST_NA|Cluster_NA|2014/01/01:0.0030518039):0.0066852877,((G-0982|GUA|ST_NA|Cluster_NA|2013/01/01:0.0000027755,(((G-1664|GUA|ST_NA|Cluster_NA|2015/01/01:0.0000027755,G-1681|GUA|ST_NA|Cluster_NA|2016/01/01:0.0028666304):0.0000059520,(G-1788-TISL|GUA|ST_NA|Cluster_NA|2016/01/01:0.0000027755,G-1790-DVS|GUA|ST_NA|Cluster_NA|2016/01/01:0.0000027755):0.0037931881):0.0000027755,G-1724|GUA|ST_NA|Cluster_NA|2016/01/01:0.0028634009):0.0072220171):0.0007179217,G-1800-DFLR|GUA|ST_NA|Cluster_NA|2016/01/01:0.0108744351):0.0007243644):0.0000081681,(G-1824-MTA|GUA|ST_NA|Cluster_NA|2016/01/01:0.0051041812,G-1858-OARC|GUA|ST_NA|Cluster_NA|2016/01/01:0.0065661764):0.0042266270):0.0007576565,((G-1031|GUA|ST_NA|Cluster_NA|2013/01/01:0.0015205019,G-1461|GUA|ST_NA|Cluster_NA|2015/01/01:0.0076504094):0.0007531716,G-1825-EAI|GUA|ST_NA|Cluster_NA|2016/01/01:0.0081905101):0.0004502415):0.0065564351,((G-1777-EARQ|GUA|ST_NA|Cluster_NA|2016/01/01:0.0032453425,G-1778-LFVR|GUA|ST_NA|Cluster_NA|2016/01/01:0.0005923310):0.0037426100,G-1852-KESC|GUA|ST_NA|Cluster_NA|2016/01/01:0.0113093605):0.0116500325):0.0009001666,((((((G-0308|GUA|ST_NA|Cluster_NA|2011/01/01:0.0000027755,G-0309|GUA|ST_NA|Cluster_NA|2011/01/01:0.0000027755):0.0010184249,G-1022|GUA|ST_NA|Cluster_NA|2013/01/01:0.0014535178):0.0000065627,G-1721|GUA|ST_NA|Cluster_NA|2016/01/01:0.0073721513):0.0005236003,G-1848-EGOR|GUA|ST_NA|Cluster_NA|2016/01/01:0.0078671095):0.0008796626,G-1207|GUA|ST_NA|Cluster_NA|2014/01/01:0.0040457382):0.0000027755,G-1224|GUA|ST_NA|Cluster_NA|2014/01/01:0.0065402008):0.0155734875):0.0000069124):0.0000060829):0.0000065826,(G-1524|GUA|ST_NA|Cluster_NA|2015/01/01:0.0044436720,G-1755|GUA|ST_NA|Cluster_NA|2016/01/01:0.0105677033):0.0035561040):0.0006952402,G-0290|GUA|ST_NA|Cluster_NA|2011/01/01:0.0109963737):0.0111568051,G-1390|GUA|ST_NA|Cluster_NA|2015/01/01:0.0053425374):0.0155338110,KY035767|US|ST_NA|Cluster_NA|2011/01/01:0.0182905588):0.0077634628,(MG942645|US|ST_NA|Cluster_NA|2013/01/01:0.0140791697,(MH353489|US|ST_NA|Cluster_NA|2014/01/01:0.0084438450,MH354638|US|ST_NA|Cluster_NA|2011/01/01:0.0042080578):0.0154390456):0.0019864574):0.0019619516):0.0035003913):0.0009361578,((((((((((CEC-19-0344|MEX|ST_1|Cluster_NA|2019/09/20:0.0051776570,(CEC-19-0709|MEX|ST_1|Cluster_NA|2019/11/01:0.0039783338,((CEC-21-3100|MEX|ST_1|Cluster_NA|2021/03/26:0.0000027755,CEC-22-7207|MEX|ST_1|Cluster_NA|2022/04/20:0.0060342337):0.0004489289,CEC-21-4094|MEX|ST_2|Cluster_NA|2021/06/23:0.0044699454):0.0004732843):0.0017297684):0.0022444239,(CEC-20-1671|MEX|ST_2|Cluster_NA|2020/10/09:0.0064090697,CEC-21-4330|MEX|ST_1|Cluster_NA|2021/07/15:0.0017492002):0.0050430701):0.0000069332,(CEC-21-2548|MEX|ST_1|Cluster_NA|2021/02/03:0.0055038528,(CEC-21-4634|MEX|ST_1|Cluster_NA|2021/08/20:0.0110115883,E4800-RMO|MEX|ST_1|Cluster_NA|2017/01/01:0.0005394815):0.0036294057):0.0010016221):0.0132632717,CEC-21-4659|MEX|ST_1|Cluster_NA|2021/08/24:0.0302208715):0.0183158777,(KEXV01040071|BR|ST_NA|Cluster_NA|2016/01/01:0.0166134280,KEXV01040124|BR|ST_NA|Cluster_NA|2017/01/01:0.0201762987):0.0179502061):0.0012241337,(((CEC-19-0427|MEX|ST_2|Cluster_NA|2019/10/02:0.0006687838,CEC-21-5652|MEX|ST_1|Cluster_NA|2021/11/23:0.0045342028):0.0099378204,MH355080|US|ST_NA|Cluster_NA|2015/01/01:0.0140469384):0.0212554743,(KEXV01038754|BR|ST_NA|Cluster_NA|2016/01/01:0.0482844876,MK580246|US|ST_NA|Cluster_NA|2017/01/01:0.0221066774):0.0068588792):0.0068551737):0.0000076907,((((KR914677|CU|ST_NA|Cluster_NA|2014/01/01:0.0676938385,KR914678|CU|ST_NA|Cluster_NA|2014/01/01:0.0045569205):0.0232438167,MF455916|US|ST_NA|Cluster_NA|2013/01/01:0.0112199627):0.0076132653,(MH354405|US|ST_NA|Cluster_NA|2011/01/01:0.0246578996,H-0395-NLB|HON|ST_NA|Cluster_NA|2013/01/01:0.0260656508):0.0053808391):0.0039693911,((E0267-JCCA|MEX|ST_3|Cluster_NA|2012/01/01:0.0198055305,E0268-CAJL|MEX|ST_3|Cluster_NA|2012/01/01:0.0133142081):0.0149567014,E0270-JEF|MEX|ST_3|Cluster_NA|2012/01/01:0.0069896528):0.0091108161):0.0017922691):0.0016626610,(((((((((((((((((KEXV01002434|BR|ST_NA|Cluster_NA|2015/01/01:0.0052351226,((KEXV01032996|BR|ST_NA|Cluster_NA|2016/01/01:0.0191001776,KEXV01033122|BR|ST_NA|Cluster_NA|2017/01/01:0.0000073305):0.0072721075,KEXV01033226|BR|ST_NA|Cluster_NA|2017/01/01:0.0151342921):0.0047119048):0.0135267249,(KEXV01033096|BR|ST_NA|Cluster_NA|2017/01/01:0.0249595341,KEXV01033112|BR|ST_NA|Cluster_NA|2017/01/01:0.0142705326):0.0049175149):0.0012731726,((((KEXV01007721|BR|ST_NA|Cluster_NA|2014/01/01:0.0000027755,KY581469|BR|ST_NA|Cluster_NA|2014/01/01:0.0000027755):0.0325400788,((KEXV01007732|BR|ST_NA|Cluster_NA|2014/01/01:0.0000027755,KY581484|BR|ST_NA|Cluster_NA|2014/01/01:0.0000027755):0.0010257963,KEXV01032977|BR|ST_NA|Cluster_NA|2016/01/01:0.0000027755):0.0134508236):0.0014293444,KEXV01036228|BR|ST_NA|Cluster_NA|2017/01/01:0.0105633934):0.0028430229,(KEXV01032845|BR|ST_NA|Cluster_NA|2016/01/01:0.0124039958,KEXV01033169|BR|ST_NA|Cluster_NA|2017/01/01:0.0137831688):0.0089066037):0.0023429698):0.0000065826,((KEXV01032795|BR|ST_NA|Cluster_NA|2016/01/01:0.0125215949,KEXV01046391|BR|ST_NA|Cluster_NA|2017/01/01:0.0134666300):0.0031270690,(KEXV01032936|BR|ST_NA|Cluster_NA|2016/01/01:0.0100394171,KEXV01033029|BR|ST_NA|Cluster_NA|2016/01/01:0.0107821339):0.0082928125):0.0074846400):0.0000061063,KEXV01032896|BR|ST_NA|Cluster_NA|2016/01/01:0.0266862785):0.0075699625,KEXV01032817|BR|ST_NA|Cluster_NA|2016/01/01:0.0377992871):0.0053081381,(KEXV01032796|BR|ST_NA|Cluster_NA|2016/01/01:0.0363091207,KEXV01033058|BR|ST_NA|Cluster_NA|2016/01/01:0.0179406719):0.0092651333):0.0007818704,(((KEXV01007720|BR|ST_NA|Cluster_NA|2014/01/01:0.0000027755,KY581468|BR|ST_NA|Cluster_NA|2014/01/01:0.0000027755):0.0222686858,KEXV01029825|BR|ST_NA|Cluster_NA|2015/01/01:0.0335373034):0.0030187654,((((((KEXV01012157|BR|ST_NA|Cluster_NA|2015/01/01:0.0080500806,(KEXV01012190|BR|ST_NA|Cluster_NA|2015/01/01:0.0199074881,KEXV01035852|BR|ST_NA|Cluster_NA|2017/01/01:0.0083771069):0.0007669287):0.0008477453,(KEXV01035808|BR|ST_NA|Cluster_NA|2016/01/01:0.0093828271,MN509104|BR|ST_NA|Cluster_NA|2014/01/01:0.0098645703):0.0013531864):0.0019004075,KEXV01035879|BR|ST_NA|Cluster_NA|2017/01/01:0.0170512940):0.0029418149,KEXV01035340|BR|ST_NA|Cluster_NA|2017/01/01:0.0157180142):0.0139953168,KEXV01032805|BR|ST_NA|Cluster_NA|2016/01/01:0.0307382996):0.0062958462,(KEXV01033129|BR|ST_NA|Cluster_NA|2017/01/01:0.0343905867,KEXV01033138|BR|ST_NA|Cluster_NA|2017/01/01:0.0188016919):0.0049043703):0.0000075461):0.0036830234):0.0011305602,(KEXV01032889|BR|ST_NA|Cluster_NA|2016/01/01:0.0058278178,(KEXV01032966|BR|ST_NA|Cluster_NA|2016/01/01:0.0067401178,KEXV01033162|BR|ST_NA|Cluster_NA|2017/01/01:0.0218963871):0.0030663831):0.0193541152):0.0000062969,((((((KEXV01007740|BR|ST_NA|Cluster_NA|2014/01/01:0.0000027755,KY581497|BR|ST_NA|Cluster_NA|2014/01/01:0.0000027755):0.0208795108,(((KEXV01032890|BR|ST_NA|Cluster_NA|2016/01/01:0.0219604422,KEXV01032913|BR|ST_NA|Cluster_NA|2016/01/01:0.0077616645):0.0114757229,KY581466|BR|ST_NA|Cluster_NA|2014/01/01:0.0206675972):0.0044206229,KEXV01033024|BR|ST_NA|Cluster_NA|2016/01/01:0.0122876259):0.0010738788):0.0013356058,((KEXV01015750|BR|ST_NA|Cluster_NA|2015/01/01:0.0269864209,KEXV01032794|BR|ST_NA|Cluster_NA|2016/01/01:0.0302027987):0.0062733373,((((KEXV01032875|BR|ST_NA|Cluster_NA|2016/01/01:0.0170134565,(KEXV01033167|BR|ST_NA|Cluster_NA|2017/01/01:0.0064574624,KEXV01033188|BR|ST_NA|Cluster_NA|2017/01/01:0.0005434295):0.0300619097):0.0000058838,KEXV01032920|BR|ST_NA|Cluster_NA|2016/01/01:0.0272802865):0.0046029760,KEXV01032942|BR|ST_NA|Cluster_NA|2016/01/01:0.0164522458):0.0096051922,KEXV01033269|BR|ST_NA|Cluster_NA|2017/01/01:0.0310431752):0.0026487397):0.0000065961):0.0005270313,((((((KEXV01007743|BR|ST_NA|Cluster_NA|2014/01/01:0.0000027755,KY581500|BR|ST_NA|Cluster_NA|2014/01/01:0.0000027755):0.0032838610,KEXV01015835|BR|ST_NA|Cluster_NA|2015/01/01:0.0000027755):0.0098791011,KEXV01015133|BR|ST_NA|Cluster_NA|2014/01/01:0.0177600275):0.0038866971,(KEXV01032883|BR|ST_NA|Cluster_NA|2016/01/01:0.0242396873,KEXV01033246|BR|ST_NA|Cluster_NA|2017/01/01:0.0382203401):0.0050503389):0.0022202379,(KEXV01033108|BR|ST_NA|Cluster_NA|2017/01/01:0.0250284397,KY581493|BR|ST_NA|Cluster_NA|2014/01/01:0.0190634535):0.0068410919):0.0000056389,KEXV01032864|BR|ST_NA|Cluster_NA|2016/01/01:0.0178934943):0.0025378771):0.0000027755,KEXV01033247|BR|ST_NA|Cluster_NA|2017/01/01:0.0070534997):0.0016343644,((KEXV01032792|BR|ST_NA|Cluster_NA|2016/01/01:0.0218680237,KEXV01033014|BR|ST_NA|Cluster_NA|2016/01/01:0.0396298114):0.0057587802,(KEXV01033054|BR|ST_NA|Cluster_NA|2016/01/01:0.0254313609,KEXV01033200|BR|ST_NA|Cluster_NA|2017/01/01:0.0335153038):0.0046074528):0.0000065898):0.0000065898):0.0025831925,((KEXV01032819|BR|ST_NA|Cluster_NA|2016/01/01:0.0144888340,(KEXV01032951|BR|ST_NA|Cluster_NA|2016/01/01:0.0154819846,KEXV01033270|BR|ST_NA|Cluster_NA|2017/01/01:0.0085391602):0.0055883876):0.0078030420,(KEXV01032881|BR|ST_NA|Cluster_NA|2016/01/01:0.0297883456,(((KEXV01033008|BR|ST_NA|Cluster_NA|2016/01/01:0.0141294228,KEXV01033015|BR|ST_NA|Cluster_NA|2016/01/01:0.0306934734):0.0025045811,KF701019|BR|ST_NA|Cluster_NA|2012/01/01:0.0269117562):0.0015547471,KEXV01044341|BR|ST_NA|Cluster_NA|2016/01/01:0.0245352817):0.0035875022):0.0013572295):0.0000027755):0.0046332290,KEXV01033142|BR|ST_NA|Cluster_NA|2017/01/01:0.0241825878):0.0002065194,KEXV01033085|BR|ST_NA|Cluster_NA|2017/01/01:0.0319130570):0.0096341087,(KEXV01046726|BR|ST_NA|Cluster_NA|2017/01/01:0.0282378526,MN509095|BR|ST_NA|Cluster_NA|2014/01/01:0.0613977722):0.0018207920):0.0059244205,MF457180|US|ST_NA|Cluster_NA|2011/01/01:0.0216503459):0.0000080603,((KEXV01016359|BR|ST_NA|Cluster_NA|2015/01/01:0.0226898941,KEXV01046707|BR|ST_NA|Cluster_NA|2017/01/01:0.0223886226):0.0039749093,MF455640|US|ST_NA|Cluster_NA|2012/01/01:0.0176633690):0.0053834193):0.0019960808,(KEXV01043114|BR|ST_NA|Cluster_NA|2016/01/01:0.0387370617,MG942406|US|ST_NA|Cluster_NA|2012/01/01:0.0230735273):0.0054584683):0.0026914441):0.0022463799,((((((((CEC-21-5184|MEX|ST_1|Cluster_NA|2021/10/12:0.0272156820,E7107-ECS|MEX|ST_3|Cluster_NA|2018/01/01:0.0123644840):0.0060312464,E6621-JUVP|MEX|ST_3|Cluster_NA|2018/01/01:0.0107365386):0.0012821863,(((E2078-DCY|MEX|ST_3|Cluster_NA|2015/01/01:0.0136764914,E5624-EAVB|MEX|ST_3|Cluster_NA|2017/01/01:0.0066710135):0.0040091033,E4472-LNC|MEX|ST_3|Cluster_NA|2017/01/01:0.0097622248):0.0015905014,((E2163-JEEM|MEX|ST_3|Cluster_NA|2015/01/01:0.0000027755,E2164-DBCG|MEX|ST_3|Cluster_NA|2015/01/01:0.0085655832):0.0047630738,E7299-LACB|MEX|ST_3|Cluster_NA|2018/01/01:0.0177418585):0.0017214835):0.0031864197):0.0072208264,(((((MH354491|US|ST_NA|Cluster_NA|2014/01/01:0.0014631276,MH354522|US|ST_NA|Cluster_NA|2011/01/01:0.0000027755):0.0000027755,MH354561|US|ST_NA|Cluster_NA|2012/01/01:0.0014702103):0.0000027755,MH354653|US|ST_NA|Cluster_NA|2011/01/01:0.0021677329):0.0013588499,MH355003|US|ST_NA|Cluster_NA|2015/01/01:0.0044639676):0.0050739669,(((MH354573|US|ST_NA|Cluster_NA|2012/01/01:0.0000027755,MH354651|US|ST_NA|Cluster_NA|2011/01/01:0.0017748590):0.0060358739,MH355185|US|ST_NA|Cluster_NA|2014/01/01:0.0000027755):0.0016218134,(MH355215|US|ST_NA|Cluster_NA|2015/01/01:0.0077152984,MH355267|US|ST_NA|Cluster_NA|2014/01/01:0.0007214087):0.0089360056):0.0047107439):0.0021535005):0.0019883581,MG942234|US|ST_NA|Cluster_NA|2011/01/01:0.0205224927):0.0114490315,(CEC-22-8961|MEX|ST_1|Cluster_NA|2022/09/12:0.0440860494,MG943748|US|ST_NA|Cluster_NA|2016/01/01:0.0400110089):0.0083861060):0.0052413769,(((((CEC-22-6122|MEX|ST_1|Cluster_NA|2022/01/14:0.0012086789,CEC-22-6162|MEX|ST_1|Cluster_NA|2022/01/18:0.0006195742):0.0334577156,(E4818-LJSS|MEX|ST_3|Cluster_NA|2017/01/01:0.0108787524,E6267-CAVL|MEX|ST_3|Cluster_NA|2018/01/01:0.0173584445):0.0232417138):0.0006151938,MF457130|US|ST_NA|Cluster_NA|2015/01/01:0.0277860811):0.0042628207,((((KEXV01039163|BR|ST_NA|Cluster_NA|2017/01/01:0.0242160938,(KEXV01039746|BR|ST_NA|Cluster_NA|2017/01/01:0.0329467966,KX357261|BR|ST_NA|Cluster_NA|2013/01/01:0.0209771960):0.0074481736):0.0004329442,KEXV01043387|BR|ST_NA|Cluster_NA|2016/01/01:0.0331156054):0.0146175094,MH354870|US|ST_NA|Cluster_NA|2013/01/01:0.0354533034):0.0058990058,((((KJ474330|PA|ST_NA|Cluster_NA|2011/01/01:0.0000027755,P-053-EAC|PAN|ST_NA|Cluster_NA|2011/01/01:0.0000027755):0.0293666447,P-330-AW|PAN|ST_NA|Cluster_NA|2014/01/01:0.0250059596):0.0016194272,KJ474271|PA|ST_NA|Cluster_NA|2011/01/01:0.0262279537):0.0171894317,MG942600|US|ST_NA|Cluster_NA|2012/01/01:0.0274706527):0.0040954304):0.0000074976):0.0000081931,((((CEC-22-6869|MEX|ST_1|Cluster_NA|2022/03/18:0.0366756200,KEXV01043058|BR|ST_NA|Cluster_NA|2016/01/01:0.0588022835):0.0063403813,E4518-JMCX|MEX|ST_3|Cluster_NA|2017/01/01:0.0323272570):0.0047289708,(((((KEXV01012073|BR|ST_NA|Cluster_NA|2015/01/01:0.0070008280,KEXV01035846|BR|ST_NA|Cluster_NA|2017/01/01:0.0140352936):0.0042551712,KEXV01012144|BR|ST_NA|Cluster_NA|2015/01/01:0.0192843516):0.0080207119,KEXV01035764|BR|ST_NA|Cluster_NA|2016/01/01:0.0247097001):0.0055800252,KEXV01035932|BR|ST_NA|Cluster_NA|2017/01/01:0.0153206946):0.0091422053,MZ475757|BR|ST_NA|Cluster_NA|2016/01/01:0.0333103952):0.0043996128):0.0067276566,((E0684-JCG|MEX|ST_3|Cluster_NA|2012/01/01:0.0073066011,(E4984-FALO|MEX|ST_3|Cluster_NA|2017/01/01:0.0109607863,((E5623-RTV|MEX|ST_3|Cluster_NA|2017/01/01:0.0048338093,(E6439-ARN|MEX|ST_3|Cluster_NA|2018/01/01:0.0098702255,E7498-ADJAU|MEX|ST_3|Cluster_NA|2018/01/01:0.0084768983):0.0004903957):0.0029436007,E7194-FVS|MEX|ST_3|Cluster_NA|2018/01/01:0.0031547926):0.0000065826):0.0065012010):0.0015655315,E6421-HGT|MEX|ST_3|Cluster_NA|2018/01/01:0.0155875359):0.0289653658):0.0006365054):0.0080875904):0.0000070928,((((KEXV01034152|BR|ST_NA|Cluster_NA|2017/01/01:0.0342480274,((G-0109|GUA|ST_NA|Cluster_NA|2011/01/01:0.0170473612,G-1003|GUA|ST_NA|Cluster_NA|2013/01/01:0.0119041839):0.0111336732,G-1722|GUA|ST_NA|Cluster_NA|2016/01/01:0.0222161347):0.0177001109):0.0026863041,OR661155|US|ST_NA|Cluster_NA|2019/01/01:0.0559711154):0.0035255732,((((((((KU190490|CA|ST_NA|Cluster_NA|2011/01/01:0.0000027755,KU190652|CA|ST_NA|Cluster_NA|2012/01/01:0.0000027755):0.0009654400,KU190748|CA|ST_NA|Cluster_NA|2013/01/01:0.0030066743):0.0010076532,KU190526|CA|ST_NA|Cluster_NA|2011/01/01:0.0000027755):0.0009931629,(((KU190679|CA|ST_NA|Cluster_NA|2012/01/01:0.0000027755,KU190742|CA|ST_NA|Cluster_NA|2013/01/01:0.0009888327):0.0000027755,KU190705|CA|ST_NA|Cluster_NA|2012/01/01:0.0000027755):0.0009849346,KU190707|CA|ST_NA|Cluster_NA|2012/01/01:0.0000027755):0.0019676980):0.0000027755,KU190608|CA|ST_NA|Cluster_NA|2012/01/01:0.0000027755):0.0009904740,KU190837|CA|ST_NA|Cluster_NA|2013/01/01:0.0009995764):0.0000027755,KU190614|CA|ST_NA|Cluster_NA|2012/01/01:0.0030177800):0.0126678596,KU190701|CA|ST_NA|Cluster_NA|2012/01/01:0.0198997818):0.0168058621):0.0052083709,((((((((E0198-AGR|MEX|ST_3|Cluster_NA|2012/01/01:0.0000027755,E0200-LMB|MEX|ST_3|Cluster_NA|2012/01/01:0.0000027755):0.0009560145,E4479-MANM|MEX|ST_3|Cluster_NA|2017/01/01:0.0278007233):0.0058335165,(E0358-MJD|MEX|ST_3|Cluster_NA|2012/01/01:0.0116421765,E1788-RGR|MEX|ST_3|Cluster_NA|2014/01/01:0.0119465543):0.0015997660):0.0000074953,(E2778-GAD|MEX|ST_3|Cluster_NA|2016/01/01:0.0104610255,E2782-AMSJL|MEX|ST_3|Cluster_NA|2016/01/01:0.0063557171):0.0062909373):0.0014816066,(E1508-JPLV|MEX|ST_3|Cluster_NA|2014/01/01:0.0096072723,(E2938-MOC|MEX|ST_3|Cluster_NA|2016/01/01:0.0092276241,E3687-ALH|MEX|ST_3|Cluster_NA|2017/01/01:0.0093155148):0.0019027043):0.0010665563):0.0133579329,(E0614-ORRG|MEX|ST_3|Cluster_NA|2012/01/01:0.0119147190,(E4082-MLJJ|MEX|ST_3|Cluster_NA|2017/01/01:0.0095327912,(E4381-ARA|MEX|ST_3|Cluster_NA|2017/01/01:0.0140084434,E4574-NPN|MEX|ST_3|Cluster_NA|2017/01/01:0.0123797933):0.0046496631):0.0105192867):0.0012083033):0.0011869867,(E3535-DILH|MEX|ST_3|Cluster_NA|2017/01/01:0.0106064646,E6736-IE|MEX|ST_3|Cluster_NA|2018/01/01:0.0135559865):0.0107281232):0.0095140286,E0354-LGA|MEX|ST_3|Cluster_NA|2012/01/01:0.0267905347):0.0099133643):0.0030446514):0.0030444418):0.0009176963,MK383387|US|ST_NA|Cluster_NA|2011/01/01:0.0240754140):0.0007311738):0.0000055573,(((((((CEC-19-0119|MEX|ST_1|Cluster_NA|2019/08/26:0.0449538200,(MH354683|US|ST_NA|Cluster_NA|2011/01/01:0.0076674182,MH355225|US|ST_NA|Cluster_NA|2014/01/01:0.0014819585):0.0195892282):0.0068475442,KEXV01009137|BR|ST_NA|Cluster_NA|2015/01/01:0.0226213178):0.0034345177,(KEXV01015522|BR|ST_NA|Cluster_NA|2015/01/01:0.0197301099,(KJ474338|PA|ST_NA|Cluster_NA|2011/01/01:0.0000027755,P-062-AG|PAN|ST_NA|Cluster_NA|2011/01/01:0.0000027755):0.0328231093):0.0055359553):0.0022788737,(((KEXV01035575|BR|ST_NA|Cluster_NA|2016/01/01:0.0248664063,(KEXV01038906|BR|ST_NA|Cluster_NA|2016/01/01:0.0235811422,(KEXV01039604|BR|ST_NA|Cluster_NA|2017/01/01:0.0327100084,KEXV01045131|BR|ST_NA|Cluster_NA|2017/01/01:0.0084001130):0.0073154744):0.0050740038):0.0183937316,((MT744776|US|ST_NA|Cluster_NA|2015/01/01:0.0291483801,E1854-EFM|MEX|ST_1|Cluster_NA|2015/01/01:0.0333235714):0.0024141934,((E2376-FTM|MEX|ST_1|Cluster_NA|2015/01/01:0.0147105966,E5864-LAT|MEX|ST_3|Cluster_NA|2018/01/01:0.0191764015):0.0362930333,E6129-EJHL|MEX|ST_3|Cluster_NA|2018/01/01:0.0335397506):0.0125218211):0.0046946077):0.0000056443,(KEXV01046618|BR|ST_NA|Cluster_NA|2017/01/01:0.0684561223,(E1366-TMCC|MEX|ST_3|Cluster_NA|2014/01/01:0.0182847512,E4416-RRR|MEX|ST_3|Cluster_NA|2017/01/01:0.0276957553):0.0126392127):0.0043880131):0.0014739353):0.0024877828,(((((CEC-21-2467|MEX|ST_2|Cluster_NA|2021/01/25:0.0321505644,(MG942090|US|ST_NA|Cluster_NA|2011/01/01:0.0038921622,MG942476|US|ST_NA|Cluster_NA|2012/01/01:0.0075729007):0.0108229401):0.0116214166,E1882-VAC|MEX|ST_1|Cluster_NA|2015/01/01:0.0189377500):0.0044476550,((MF456098|US|ST_NA|Cluster_NA|2011/01/01:0.0213801804,MF456223|US|ST_NA|Cluster_NA|2013/01/01:0.0241425411):0.0030582182,E0050-AHD|MEX|ST_1|Cluster_NA|2011/01/01:0.0175333487):0.0034824526):0.0055218509,((KT998214|GF|ST_NA|Cluster_NA|2011/01/01:0.0186720447,(((KU190524|CA|ST_NA|Cluster_NA|2011/01/01:0.0216204248,((KU190551|CA|ST_NA|Cluster_NA|2011/01/01:0.0163092172,((KU190651|CA|ST_NA|Cluster_NA|2012/01/01:0.0000027755,KU190710|CA|ST_NA|Cluster_NA|2012/01/01:0.0000027755):0.0008749785,KU190693|CA|ST_NA|Cluster_NA|2012/01/01:0.0031141893):0.0299716238):0.0058166959,(KU190570|CA|ST_NA|Cluster_NA|2011/01/01:0.0190100699,KU190783|CA|ST_NA|Cluster_NA|2013/01/01:0.0039322783):0.0068061612):0.0047482037):0.0103171029,KU190634|CA|ST_NA|Cluster_NA|2012/01/01:0.0181284638):0.0029530696,MK922905|US|ST_NA|Cluster_NA|2018/01/01:0.0124855464):0.0028552243):0.0000062633,(MF456064|US|ST_NA|Cluster_NA|2013/01/01:0.0342021511,MF457241|US|ST_NA|Cluster_NA|2013/01/01:0.0382381095):0.0017629810):0.0000065961):0.0040801869,(((((((CEC-21-3056|MEX|ST_1|Cluster_NA|2021/03/24:0.0427617833,KEXV01045418|BR|ST_NA|Cluster_NA|2017/01/01:0.0427693920):0.0112350126,(E3122-MPMA|MEX|ST_3|Cluster_NA|2016/01/01:0.0333325653,E4580-CBL|MEX|ST_3|Cluster_NA|2017/01/01:0.0144207353):0.0172754303):0.0052812620,((KEXV01035791|BR|ST_NA|Cluster_NA|2016/01/01:0.0452473984,MH355128|US|ST_NA|Cluster_NA|2015/01/01:0.0265187608):0.0046246981,(MF457073|US|ST_NA|Cluster_NA|2012/01/01:0.0261652273,(MH352801|US|ST_NA|Cluster_NA|2011/01/01:0.0084729826,MH355523|US|ST_NA|Cluster_NA|2011/01/01:0.0101359970):0.0204788187):0.0002208996):0.0103218418):0.0000058144,(((CEC-21-5082|MEX|ST_1|Cluster_NA|2021/10/04:0.0298457630,((N-200-GGMM|NIC|ST_NA|Cluster_NA|2014/01/01:0.0000062604,N-276-JAPS|NIC|ST_NA|Cluster_NA|2014/01/01:0.0057041811):0.0152910262,N-292-ODCM|NIC|ST_NA|Cluster_NA|2015/01/01:0.0257065157):0.0151975192):0.0070041399,KEXV01040867|BR|ST_NA|Cluster_NA|2016/01/01:0.0522302863):0.0000064608,MF457200|US|ST_NA|Cluster_NA|2012/01/01:0.0247256761):0.0030655934):0.0008609783,((((KJ598560|US|ST_NA|Cluster_NA|2012/01/01:0.0283737967,KJ474569|PA|ST_NA|Cluster_NA|2013/01/01:0.0431682377):0.0051725326,KY037001|US|ST_NA|Cluster_NA|2011/01/01:0.0344234554):0.0067135467,(MG943612|US|ST_NA|Cluster_NA|2016/01/01:0.0181636606,MH355114|US|ST_NA|Cluster_NA|2015/01/01:0.0160880891):0.0216612364):0.0014658077,((((MF455671|US|ST_NA|Cluster_NA|2013/01/01:0.0125219515,MK580241|US|ST_NA|Cluster_NA|2017/01/01:0.0083880008):0.0136603858,MF456017|US|ST_NA|Cluster_NA|2014/01/01:0.0120164945):0.0046025763,MF457301|US|ST_NA|Cluster_NA|2014/01/01:0.0274552028):0.0028130284,MK580242|US|ST_NA|Cluster_NA|2017/01/01:0.0135560158):0.0063014893):0.0041211475):0.0000027755,(MF456877|US|ST_NA|Cluster_NA|2015/01/01:0.0190359975,MH789582|US|ST_NA|Cluster_NA|2016/01/01:0.0263109978):0.0058388677):0.0009559899,(((((((CEC-21-3726|MEX|ST_1|Cluster_NA|2021/05/20:0.0007447320,CEC-22-7226|MEX|ST_1|Cluster_NA|2022/04/21:0.0078053957):0.0117716463,H-1124-JARM|HON|ST_NA|Cluster_NA|2015/01/01:0.0041193785):0.0003901146,H-0794-EMA|HON|ST_NA|Cluster_NA|2014/01/01:0.0007661319):0.0008586171,E5600-FDCA|MEX|ST_3|Cluster_NA|2017/01/01:0.0081936135):0.0284873962,MH354753|US|ST_NA|Cluster_NA|2014/01/01:0.0117382680):0.0010500554,((((KF729931|US|ST_NA|Cluster_NA|2011/01/01:0.0000027755,KM358076|US|ST_NA|Cluster_NA|2011/01/01:0.0000027755):0.0055293017,MG942907|US|ST_NA|Cluster_NA|2014/01/01:0.0154671577):0.0105276137,(KJ680931|US|ST_NA|Cluster_NA|2012/01/01:0.0153985716,(MF456328|US|ST_NA|Cluster_NA|2011/01/01:0.0010476369,MF456369|US|ST_NA|Cluster_NA|2011/01/01:0.0000027755):0.0277846708):0.0060111290):0.0037164447,MG942062|US|ST_NA|Cluster_NA|2011/01/01:0.0185047537):0.0078225167):0.0008944007,(MF456139|US|ST_NA|Cluster_NA|2013/01/01:0.0238226663,E0298-JAB|MEX|ST_3|Cluster_NA|2012/01/01:0.0191053419):0.0016189380):0.0010160218):0.0027936418):0.0006097043):0.0000077308,(((((((KEXV01002521|BR|ST_NA|Cluster_NA|2015/01/01:0.0389076507,KEXV01005242|BR|ST_NA|Cluster_NA|2014/01/01:0.0292524252):0.0179019636,MF456803|US|ST_NA|Cluster_NA|2011/01/01:0.0211456608):0.0026843552,(MG942001|US|ST_NA|Cluster_NA|2011/01/01:0.0159117645,(MG943309|US|ST_NA|Cluster_NA|2015/01/01:0.0186495302,MG943618|US|ST_NA|Cluster_NA|2016/01/01:0.0084743426):0.0076526714):0.0222419375):0.0028910485,((MG943512|US|ST_NA|Cluster_NA|2016/01/01:0.0105541391,MG943028|US|ST_NA|Cluster_NA|2014/01/01:0.0101870280):0.0189572499,MH355086|US|ST_NA|Cluster_NA|2014/01/01:0.0187023734):0.0203202947):0.0016924441,(((KU190822|CA|ST_NA|Cluster_NA|2013/01/01:0.0211714849,OM207325|US|ST_NA|Cluster_NA|2019/01/01:0.0233034742):0.0018116888,(MG942232|US|ST_NA|Cluster_NA|2011/01/01:0.0302674967,(MG942861|US|ST_NA|Cluster_NA|2013/01/01:0.0065505991,E5693-FAAS|MEX|ST_1|Cluster_NA|2017/01/01:0.0218546023):0.0254445939):0.0060048446):0.0019471012,MG800432|US|ST_NA|Cluster_NA|2012/01/01:0.0063661652):0.0023698527):0.0000027755,((MG942307|US|ST_NA|Cluster_NA|2012/01/01:0.0204005094,MH355179|US|ST_NA|Cluster_NA|2014/01/01:0.0265710179):0.0084269845,MH355094|US|ST_NA|Cluster_NA|2014/01/01:0.0330594325):0.0005868192):0.0025293942,((((((KEXV01041132|BR|ST_NA|Cluster_NA|2016/01/01:0.0546920285,(MG943308|US|ST_NA|Cluster_NA|2015/01/01:0.0203200845,MG943644|US|ST_NA|Cluster_NA|2016/01/01:0.0147918315):0.0105419963):0.0028348876,(MG942202|US|ST_NA|Cluster_NA|2011/01/01:0.0139257957,((MG942277|US|ST_NA|Cluster_NA|2012/01/01:0.0028434568,((((MG942536|US|ST_NA|Cluster_NA|2012/01/01:0.0048680464,MG942906|US|ST_NA|Cluster_NA|2014/01/01:0.0049096255):0.0007650436,((MG942944|US|ST_NA|Cluster_NA|2014/01/01:0.0000027755,MK922900|US|ST_NA|Cluster_NA|2018/01/01:0.0000027755):0.0000027755,MG943007|US|ST_NA|Cluster_NA|2014/01/01:0.0007919225):0.0056776820):0.0000065826,MG942546|US|ST_NA|Cluster_NA|2012/01/01:0.0032333600):0.0030521812,MG942886|US|ST_NA|Cluster_NA|2014/01/01:0.0036007581):0.0071956580):0.0023943043,(MG942786|US|ST_NA|Cluster_NA|2013/01/01:0.0170750553,MK922917|US|ST_NA|Cluster_NA|2018/01/01:0.0228959382):0.0044438678):0.0012118874):0.0053421531):0.0007722230,(((((((MG942144|US|ST_NA|Cluster_NA|2011/01/01:0.0073561573,MG942405|US|ST_NA|Cluster_NA|2012/01/01:0.0121111285):0.0093489545,MG943241|US|ST_NA|Cluster_NA|2015/01/01:0.0129265532):0.0047822521,(MG942730|US|ST_NA|Cluster_NA|2013/01/01:0.0127485271,(MG943087|US|ST_NA|Cluster_NA|2014/01/01:0.0035145898,MG943100|US|ST_NA|Cluster_NA|2014/01/01:0.0019833933):0.0072119677):0.0029036258):0.0030584469,MG943167|US|ST_NA|Cluster_NA|2014/01/01:0.0240155241):0.0022364150,(((MG942252|US|ST_NA|Cluster_NA|2011/01/01:0.0071096350,MG942489|US|ST_NA|Cluster_NA|2012/01/01:0.0069635678):0.0030424208,MG942285|US|ST_NA|Cluster_NA|2012/01/01:0.0039284451):0.0022175696,MG942924|US|ST_NA|Cluster_NA|2014/01/01:0.0072618534):0.0000083234):0.0033006314,MG942743|US|ST_NA|Cluster_NA|2013/01/01:0.0100491827):0.0013161170,MH354783|US|ST_NA|Cluster_NA|2014/01/01:0.0119017903):0.0085923310):0.0020401896,(((MG942554|US|ST_NA|Cluster_NA|2013/01/01:0.0047812053,MG942718|US|ST_NA|Cluster_NA|2013/01/01:0.0112054044):0.0037492483,MG942991|US|ST_NA|Cluster_NA|2014/01/01:0.0065609087):0.0072596944,(MG942695|US|ST_NA|Cluster_NA|2013/01/01:0.0055622347,MG942785|US|ST_NA|Cluster_NA|2013/01/01:0.0014940029):0.0133521985):0.0220653195):0.0049103006,(MG942238|US|ST_NA|Cluster_NA|2011/01/01:0.0029723230,(MG942298|US|ST_NA|Cluster_NA|2012/01/01:0.0100803157,MG943745|US|ST_NA|Cluster_NA|2016/01/01:0.0192205781):0.0047268177):0.0220137503):0.0081362844,((MG800409|US|ST_NA|Cluster_NA|2014/01/01:0.0034747211,MN971714|US|ST_NA|Cluster_NA|2017/01/01:0.0000027755):0.0120844860,(MG943188|US|ST_NA|Cluster_NA|2014/01/01:0.0067374145,MG943622|US|ST_NA|Cluster_NA|2016/01/01:0.0015539051):0.0191164723):0.0176995689):0.0007669353):0.0017622005):0.0000075679,(((MF455639|US|ST_NA|Cluster_NA|2012/01/01:0.0167932781,(MG942328|US|ST_NA|Cluster_NA|2012/01/01:0.0073792345,MG943475|US|ST_NA|Cluster_NA|2015/01/01:0.0094774550):0.0130514438):0.0051966175,E4468-JJRR|MEX|ST_3|Cluster_NA|2017/01/01:0.0307826639):0.0043325112,E0849-VSL|MEX|ST_3|Cluster_NA|2013/01/01:0.0162540749):0.0036339693):0.0000068026):0.0012573344,(((((((((((CEC-19-0826|MEX|ST_1|Cluster_NA|2019/11/15:0.0035851434,CEC-21-5769|MEX|ST_1|Cluster_NA|2021/12/02:0.0078004373):0.0354986326,KJ598548|US|ST_NA|Cluster_NA|2011/01/01:0.0497039750):0.0000059305,((KEXV01044305|BR|ST_NA|Cluster_NA|2016/01/01:0.0528527251,KEXV01045129|BR|ST_NA|Cluster_NA|2017/01/01:0.0301175767):0.0035577717,MF456148|US|ST_NA|Cluster_NA|2011/01/01:0.0315647086):0.0027287877):0.0029091818,(((CEC-22-6352|MEX|ST_1|Cluster_NA|2022/02/02:0.0425669622,E4076-HOSL|MEX|ST_3|Cluster_NA|2017/01/01:0.0438797984):0.0004098412,KEXV01015208|BR|ST_NA|Cluster_NA|2014/01/01:0.0317501684):0.0037730896,(((KEXV01016146|BR|ST_NA|Cluster_NA|2015/01/01:0.0010681915,KEXV01016222|BR|ST_NA|Cluster_NA|2015/01/01:0.0000027755):0.0498820445,(KEXV01040453|BR|ST_NA|Cluster_NA|2016/01/01:0.0400595111,(E3063-ACM|MEX|ST_3|Cluster_NA|2016/01/01:0.0271497740,E4999-JMRM|MEX|ST_3|Cluster_NA|2017/01/01:0.0327993126):0.0086857445):0.0055205826):0.0027899216,((MF456365|US|ST_NA|Cluster_NA|2012/01/01:0.0373818937,(MG942369|US|ST_NA|Cluster_NA|2012/01/01:0.0204213497,(((MG943109|US|ST_NA|Cluster_NA|2014/01/01:0.0087380923,(MG943516|US|ST_NA|Cluster_NA|2016/01/01:0.0148402537,((MH353264|US|ST_NA|Cluster_NA|2013/01/01:0.0040358096,MK580219|US|ST_NA|Cluster_NA|2016/01/01:0.0113420174):0.0014337055,(((MH354424|US|ST_NA|Cluster_NA|2011/01/01:0.0044094099,MH354482|US|ST_NA|Cluster_NA|2011/01/01:0.0036576934):0.0014479082,MH354920|US|ST_NA|Cluster_NA|2013/01/01:0.0022212217):0.0021098299,MH354618|US|ST_NA|Cluster_NA|2011/01/01:0.0062316959):0.0015124870):0.0019442292):0.0017053190):0.0028060352,MK580271|US|ST_NA|Cluster_NA|2016/01/01:0.0127776895):0.0013942910,(((MH354809|US|ST_NA|Cluster_NA|2013/01/01:0.0005299282,MH355248|US|ST_NA|Cluster_NA|2014/01/01:0.0045981080):0.0082866087,MH355270|US|ST_NA|Cluster_NA|2015/01/01:0.0159445355):0.0013745685,MH354985|US|ST_NA|Cluster_NA|2015/01/01:0.0075468019):0.0047857463):0.0028995697):0.0090061786):0.0068964750,KY035589|US|ST_NA|Cluster_NA|2012/01/01:0.0225477305):0.0022153904):0.0030361466):0.0034397842):0.0040759263,(((((KEXV01029718|BR|ST_NA|Cluster_NA|2015/01/01:0.0038336490,KEXV01037177|BR|ST_NA|Cluster_NA|2017/01/01:0.0032386054):0.0141891870,KEXV01038344|BR|ST_NA|Cluster_NA|2016/01/01:0.0331160180):0.0022438233,(KEXV01037183|BR|ST_NA|Cluster_NA|2017/01/01:0.0153308650,KEXV01037447|BR|ST_NA|Cluster_NA|2017/01/01:0.0201403765):0.0070266508):0.0069039020,KEXV01037671|BR|ST_NA|Cluster_NA|2016/01/01:0.0310638006):0.0041416626,(KEXV01043236|BR|ST_NA|Cluster_NA|2016/01/01:0.0151890077,KEXV01043326|BR|ST_NA|Cluster_NA|2016/01/01:0.0163537434):0.0149983162):0.0038156891):0.0000082756,((((KEXV01009111|BR|ST_NA|Cluster_NA|2015/01/01:0.0087646452,KEXV01009309|BR|ST_NA|Cluster_NA|2015/01/01:0.0000061781):0.0421521054,KEXV01030860|BR|ST_NA|Cluster_NA|2015/01/01:0.0299289037):0.0062983240,(((((((KEXV01009177|BR|ST_NA|Cluster_NA|2015/01/01:0.0101887049,KEXV01038419|BR|ST_NA|Cluster_NA|2016/01/01:0.0102735447):0.0000067261,KEXV01016112|BR|ST_NA|Cluster_NA|2015/01/01:0.0153518507):0.0078562052,KEXV01035330|BR|ST_NA|Cluster_NA|2017/01/01:0.0216046249):0.0154285452,KX357235|BR|ST_NA|Cluster_NA|2012/01/01:0.0279150387):0.0000076653,KEXV01045968|BR|ST_NA|Cluster_NA|2017/01/01:0.0292841130):0.0176453809,(KEXV01009190|BR|ST_NA|Cluster_NA|2015/01/01:0.0392551507,KEXV01038702|BR|ST_NA|Cluster_NA|2016/01/01:0.0317138643):0.0110970342):0.0013843035,(((KEXV01031417|BR|ST_NA|Cluster_NA|2016/01/01:0.0150580044,(KEXV01031462|BR|ST_NA|Cluster_NA|2017/01/01:0.0147026773,KEXV01042743|BR|ST_NA|Cluster_NA|2016/01/01:0.0247592669):0.0066893956):0.0181277069,KEXV01038924|BR|ST_NA|Cluster_NA|2016/01/01:0.0253990557):0.0027474591,(KEXV01036763|BR|ST_NA|Cluster_NA|2016/01/01:0.0062853320,(KEXV01037081|BR|ST_NA|Cluster_NA|2017/01/01:0.0352747557,KEXV01037148|BR|ST_NA|Cluster_NA|2017/01/01:0.0148391024):0.0006785720):0.0325807319):0.0033038181):0.0040813676):0.0000068942,(KEXV01038870|BR|ST_NA|Cluster_NA|2016/01/01:0.0043233141,KEXV01038975|BR|ST_NA|Cluster_NA|2016/01/01:0.0020998403):0.0168177426):0.0009125124):0.0023579823,MK580249|US|ST_NA|Cluster_NA|2017/01/01:0.0050438844):0.0019980178,(((((KEXV01002469|BR|ST_NA|Cluster_NA|2015/01/01:0.0405892315,KEXV01012151|BR|ST_NA|Cluster_NA|2015/01/01:0.0465642200):0.0057297970,(((((KEXV01007045|BR|ST_NA|Cluster_NA|2014/01/01:0.0757985355,KEXV01038650|BR|ST_NA|Cluster_NA|2016/01/01:0.0515711065):0.0033046086,(KEXV01035348|BR|ST_NA|Cluster_NA|2017/01/01:0.0315925839,KEXV01044274|BR|ST_NA|Cluster_NA|2016/01/01:0.0482342135):0.0079020591):0.0048067853,KEXV01029720|BR|ST_NA|Cluster_NA|2015/01/01:0.0454093601):0.0033705468,((((KEXV01014630|BR|ST_NA|Cluster_NA|2014/01/01:0.0688158482,KEXV01015994|BR|ST_NA|Cluster_NA|2015/01/01:0.0656977981):0.0136972906,MN528332|BR|ST_NA|Cluster_NA|2017/01/01:0.0675058175):0.0086422882,(KEXV01038307|BR|ST_NA|Cluster_NA|2016/01/01:0.0084366803,KEXV01042827|BR|ST_NA|Cluster_NA|2017/01/01:0.0187751705):0.0336396969):0.0000072592,KEXV01016143|BR|ST_NA|Cluster_NA|2015/01/01:0.0441780138):0.0042038879):0.0016690859,KEXV01015754|BR|ST_NA|Cluster_NA|2015/01/01:0.0337089500):0.0046392373):0.0040216341,((KEXV01002612|BR|ST_NA|Cluster_NA|2015/01/01:0.0370576176,KEXV01036110|BR|ST_NA|Cluster_NA|2016/01/01:0.0389780517):0.0043038914,KEXV01032193|BR|ST_NA|Cluster_NA|2016/01/01:0.0269441011):0.0016519932):0.0031397273,((((((((KEXV01002646|BR|ST_NA|Cluster_NA|2015/01/01:0.0288923485,((KEXV01033287|BR|ST_NA|Cluster_NA|2016/01/01:0.0129469766,KEXV01033418|BR|ST_NA|Cluster_NA|2017/01/01:0.0163644888):0.0054085831,((KEXV01033296|BR|ST_NA|Cluster_NA|2016/01/01:0.0040628256,KEXV01041365|BR|ST_NA|Cluster_NA|2017/01/01:0.0042302286):0.0083752120,KEXV01033327|BR|ST_NA|Cluster_NA|2016/01/01:0.0064694174):0.0012401189):0.0014408482):0.0000056389,KEXV01033334|BR|ST_NA|Cluster_NA|2016/01/01:0.0179809317):0.0095676488,KEXV01033501|BR|ST_NA|Cluster_NA|2017/01/01:0.0258079485):0.0055351533,(KEXV01033765|BR|ST_NA|Cluster_NA|2016/01/01:0.0153847326,KEXV01034145|BR|ST_NA|Cluster_NA|2017/01/01:0.0073982931):0.0253545361):0.0190371386,(KEXV01006935|BR|ST_NA|Cluster_NA|2014/01/01:0.0391480735,KEXV01036900|BR|ST_NA|Cluster_NA|2016/01/01:0.0342776843):0.0121610964):0.0009685644,KEXV01008808|BR|ST_NA|Cluster_NA|2015/01/01:0.0305324607):0.0030568954,KEXV01040026|BR|ST_NA|Cluster_NA|2017/01/01:0.0127880663):0.0000067912,KEXV01039624|BR|ST_NA|Cluster_NA|2017/01/01:0.0196807285):0.0038815349):0.0000065961,((((KEXV01007760|BR|ST_NA|Cluster_NA|2014/01/01:0.0000027755,KY581516|BR|ST_NA|Cluster_NA|2014/01/01:0.0000027755):0.0332725892,KEXV01032220|BR|ST_NA|Cluster_NA|2016/01/01:0.0697918261):0.0087268167,(KEXV01014838|BR|ST_NA|Cluster_NA|2014/01/01:0.0514412152,KEXV01036865|BR|ST_NA|Cluster_NA|2016/01/01:0.0578017239):0.0086796888):0.0012875770,(((KEXV01008856|BR|ST_NA|Cluster_NA|2014/01/01:0.0320225617,(KEXV01033279|BR|ST_NA|Cluster_NA|2017/01/01:0.0408378338,KEXV01039860|BR|ST_NA|Cluster_NA|2016/01/01:0.0289137438):0.0024423743):0.0080976145,(KEXV01014581|BR|ST_NA|Cluster_NA|2014/01/01:0.0372560971,((KEXV01036681|BR|ST_NA|Cluster_NA|2016/01/01:0.0300792535,KEXV01036797|BR|ST_NA|Cluster_NA|2016/01/01:0.0147917825):0.0037775262,KEXV01037096|BR|ST_NA|Cluster_NA|2017/01/01:0.0271170050):0.0179194317):0.0027936215):0.0000062232,((KEXV01014509|BR|ST_NA|Cluster_NA|2014/01/01:0.0347547516,KEXV01042942|BR|ST_NA|Cluster_NA|2016/01/01:0.0331470126):0.0201652933,KEXV01032195|BR|ST_NA|Cluster_NA|2016/01/01:0.0377343318):0.0049622655):0.0033220418):0.0028346990):0.0049201408):0.0000078415,(((((((((CEC-22-9283|MEX|ST_1|Cluster_NA|2022/10/13:0.0182847327,(E0150-EGA|MEX|ST_3|Cluster_NA|2011/01/01:0.0035617606,(E0909-RAM|MEX|ST_3|Cluster_NA|2013/01/01:0.0029999706,E2771-FPV|MEX|ST_3|Cluster_NA|2016/01/01:0.0104874682):0.0007334433):0.0000065826):0.0026349812,E0906-JMP|MEX|ST_3|Cluster_NA|2013/01/01:0.0156213439):0.0019324331,E4587-EVP|MEX|ST_3|Cluster_NA|2017/01/01:0.0182922901):0.0024259520,E0741-GSS|MEX|ST_3|Cluster_NA|2012/01/01:0.0125348771):0.0048440289,((E0519-PCA|MEX|ST_3|Cluster_NA|2012/01/01:0.0026289127,E5714-KV|MEX|ST_3|Cluster_NA|2017/01/01:0.0122863912):0.0141454532,(E4044-JLCM|MEX|ST_3|Cluster_NA|2017/01/01:0.0085561425,(E4154-MAYN|MEX|ST_3|Cluster_NA|2017/01/01:0.0009251232,E5977-PPIK|MEX|ST_3|Cluster_NA|2018/01/01:0.0019157465):0.0031525869):0.0098402701):0.0027440277):0.0194469938,KEXV01036899|BR|ST_NA|Cluster_NA|2016/01/01:0.0391674212):0.0084687718,(MG943716|US|ST_NA|Cluster_NA|2016/01/01:0.0051411318,MK922677|US|ST_NA|Cluster_NA|2018/01/01:0.0091104962):0.0428069046):0.0033657368,(((KEXV01035661|BR|ST_NA|Cluster_NA|2017/01/01:0.0102532871,ON423238|BR|ST_NA|Cluster_NA|2013/01/01:0.0000056389):0.0398019653,MK817406|CU|ST_NA|Cluster_NA|2017/01/01:0.0497882977):0.0019391974,(MH355068|US|ST_NA|Cluster_NA|2015/01/01:0.0183044375,MN971710|US|ST_NA|Cluster_NA|2017/01/01:0.0202463829):0.0060168502):0.0000073592):0.0036611857,((KEXV01029261|BR|ST_NA|Cluster_NA|2015/01/01:0.0207843090,((KEXV01031881|BR|ST_NA|Cluster_NA|2017/01/01:0.0189287081,KEXV01031933|BR|ST_NA|Cluster_NA|2017/01/01:0.0178588953):0.0168705026,KEXV01031938|BR|ST_NA|Cluster_NA|2017/01/01:0.0267214610):0.0023919023):0.0136620560,(KEXV01043375|BR|ST_NA|Cluster_NA|2016/01/01:0.0302698120,KJ723168|US|ST_NA|Cluster_NA|2011/01/01:0.0153332521):0.0088658288):0.0016421876):0.0000058283):0.0006477932,(((((CEC-21-4189|MEX|ST_2|Cluster_NA|2021/07/02:0.0508259839,(KEXV01008550|BR|ST_NA|Cluster_NA|2015/01/01:0.0153501160,((KEXV01009038|BR|ST_NA|Cluster_NA|2015/01/01:0.0126976949,(KEXV01035214|BR|ST_NA|Cluster_NA|2017/01/01:0.0069470282,KEXV01035445|BR|ST_NA|Cluster_NA|2017/01/01:0.0151995963):0.0143447847):0.0066881730,((KEXV01038731|BR|ST_NA|Cluster_NA|2016/01/01:0.0229088203,KEXV01039015|BR|ST_NA|Cluster_NA|2016/01/01:0.0117707847):0.0027135979,(KEXV01039535|BR|ST_NA|Cluster_NA|2017/01/01:0.0080559547,MF573248|BR|ST_NA|Cluster_NA|2014/01/01:0.0000027755):0.0060327647):0.0068859994):0.0043265310):0.0201641268):0.0015811543,E2234-CMM|MEX|ST_3|Cluster_NA|2015/01/01:0.0348512723):0.0018363510,B-041-SF|BEL|ST_NA|Cluster_NA|2013/01/01:0.0309158670):0.0034714439,((((((KEXV01031673|BR|ST_NA|Cluster_NA|2016/01/01:0.0073909625,KEXV01031705|BR|ST_NA|Cluster_NA|2017/01/01:0.0060955952):0.0203838733,KEXV01044317|BR|ST_NA|Cluster_NA|2016/01/01:0.0394517720):0.0037777430,MH355088|US|ST_NA|Cluster_NA|2014/01/01:0.0247818728):0.0032238458,MK149183|US|ST_NA|Cluster_NA|2011/01/01:0.0222206152):0.0025576686,((KEXV01035622|BR|ST_NA|Cluster_NA|2017/01/01:0.0324638111,KM358116|US|ST_NA|Cluster_NA|2011/01/01:0.0269851371):0.0046056437,MK580305|US|ST_NA|Cluster_NA|2017/01/01:0.0148053364):0.0024778135):0.0071729926,((((MF455707|US|ST_NA|Cluster_NA|2012/01/01:0.0075843959,(MF455871|US|ST_NA|Cluster_NA|2013/01/01:0.0046655400,MF456739|US|ST_NA|Cluster_NA|2013/01/01:0.0182844160):0.0029652283):0.0060638496,MF456054|US|ST_NA|Cluster_NA|2015/01/01:0.0233094939):0.0023612468,MF456539|US|ST_NA|Cluster_NA|2011/01/01:0.0321883958):0.0117024620,((MF456386|US|ST_NA|Cluster_NA|2015/01/01:0.0167016842,MF456562|US|ST_NA|Cluster_NA|2013/01/01:0.0060740777):0.0122266915,KY034767|US|ST_NA|Cluster_NA|2013/01/01:0.0335167838):0.0004636860):0.0044060316):0.0000059993):0.0007244325,(((KEXV01014674|BR|ST_NA|Cluster_NA|2014/01/01:0.0237333129,KEXV01043635|BR|ST_NA|Cluster_NA|2016/01/01:0.0303739795):0.0040150224,(KEXV01014819|BR|ST_NA|Cluster_NA|2014/01/01:0.0169180661,KEXV01035118|BR|ST_NA|Cluster_NA|2017/01/01:0.0314968692):0.0083144448):0.0082600384,KEXV01038881|BR|ST_NA|Cluster_NA|2016/01/01:0.0161749041):0.0027310104):0.0000063852):0.0000082635,((((((CEC-21-3689|MEX|ST_1|Cluster_NA|2021/05/18:0.0199505452,(MG943519|US|ST_NA|Cluster_NA|2016/01/01:0.0053635959,E2945-JC|MEX|ST_3|Cluster_NA|2016/01/01:0.0131955568):0.0040093734):0.0029889364,MG943499|US|ST_NA|Cluster_NA|2016/01/01:0.0074815299):0.0166544663,(E3283-JCMC|MEX|ST_3|Cluster_NA|2017/01/01:0.0034231655,E5269-VHAC|MEX|ST_3|Cluster_NA|2017/01/01:0.0107202154):0.0338631426):0.0079301663,((KEXV01032635|BR|ST_NA|Cluster_NA|2017/01/01:0.0327760122,MK330076|US|ST_NA|Cluster_NA|2014/01/01:0.0289592425):0.0036265465,(KEXV01046069|BR|ST_NA|Cluster_NA|2017/01/01:0.0310896834,MH789596|US|ST_NA|Cluster_NA|2016/01/01:0.0200148016):0.0073873873):0.0000065898):0.0035833003,((((KEXV01007019|BR|ST_NA|Cluster_NA|2014/01/01:0.0216113346,(KEXV01034568|BR|ST_NA|Cluster_NA|2016/01/01:0.0174704126,KEXV01034767|BR|ST_NA|Cluster_NA|2016/01/01:0.0166264716):0.0008883810):0.0168695493,(KEXV01016295|BR|ST_NA|Cluster_NA|2015/01/01:0.0219652364,KEXV01037643|BR|ST_NA|Cluster_NA|2016/01/01:0.0237817987):0.0037220794):0.0032409361,((KEXV01031461|BR|ST_NA|Cluster_NA|2017/01/01:0.0252038041,(KEXV01038582|BR|ST_NA|Cluster_NA|2016/01/01:0.0204431563,KEXV01039272|BR|ST_NA|Cluster_NA|2017/01/01:0.0261062890):0.0109812613):0.0070668390,KEXV01046659|BR|ST_NA|Cluster_NA|2017/01/01:0.0303543529):0.0011733365):0.0018501816,(((KEXV01007054|BR|ST_NA|Cluster_NA|2014/01/01:0.0185865398,KEXV01035332|BR|ST_NA|Cluster_NA|2017/01/01:0.0225843758):0.0186553990,KEXV01034196|BR|ST_NA|Cluster_NA|2016/01/01:0.0192342154):0.0061452355,((((KEXV01012246|BR|ST_NA|Cluster_NA|2015/01/01:0.0187190342,KEXV01012285|BR|ST_NA|Cluster_NA|2015/01/01:0.0258888296):0.0177348342,(KEXV01032438|BR|ST_NA|Cluster_NA|2016/01/01:0.0222146787,KEXV01034791|BR|ST_NA|Cluster_NA|2016/01/01:0.0156113993):0.0063736990):0.0021327037,(KEXV01014855|BR|ST_NA|Cluster_NA|2014/01/01:0.0046929413,KEXV01043883|BR|ST_NA|Cluster_NA|2016/01/01:0.0092674528):0.0155020435):0.0046016247,(((KEXV01029423|BR|ST_NA|Cluster_NA|2016/01/01:0.0100489702,(KEXV01031767|BR|ST_NA|Cluster_NA|2017/01/01:0.0279263864,(MN528286|BR|ST_NA|Cluster_NA|2014/01/01:0.0000027755,MN528457|BR|ST_NA|Cluster_NA|2017/01/01:0.0000027755):0.0137124585):0.0006376145):0.0035892185,(KEXV01029622|BR|ST_NA|Cluster_NA|2015/01/01:0.0215623562,KEXV01031524|BR|ST_NA|Cluster_NA|2016/01/01:0.0193352282):0.0010235882):0.0056354424,(KX443074|BR|ST_NA|Cluster_NA|2013/01/01:0.0000027755,MN528323|BR|ST_NA|Cluster_NA|2017/01/01:0.0000027755):0.0199267334):0.0102898249):0.0024291773):0.0012652363):0.0045535941):0.0000061243,(((((E0574-EV|MEX|ST_3|Cluster_NA|2012/01/01:0.0286283773,H-0441-OBPM|HON|ST_NA|Cluster_NA|2013/01/01:0.0241223725):0.0074638082,(E7057-IHM|MEX|ST_3|Cluster_NA|2018/01/01:0.0383563208,(G-0258|GUA|ST_NA|Cluster_NA|2011/01/01:0.0282042748,H-0867-HML|HON|ST_NA|Cluster_NA|2014/01/01:0.0262700952):0.0028022256):0.0063195752):0.0007165014,H-0746-EIGR|HON|ST_NA|Cluster_NA|2014/01/01:0.0250900280):0.0020168965,(G-1295|GUA|ST_NA|Cluster_NA|2014/01/01:0.0159503765,((H-0120-DJIH|HON|ST_NA|Cluster_NA|2013/01/01:0.0240525306,H-0493-LBRV|HON|ST_NA|Cluster_NA|2013/01/01:0.0232632149):0.0013942497,H-1489-JBV|HON|ST_NA|Cluster_NA|2015/01/01:0.0206703539):0.0057187742):0.0045540994):0.0015919653,(H-0797-CADB|HON|ST_NA|Cluster_NA|2014/01/01:0.0365735299,H-1411-JWZC|HON|ST_NA|Cluster_NA|2015/01/01:0.0334385559):0.0066971789):0.0109522750):0.0000166672):0.0033949395):0.0003934013):0.0000064974):0.0003569435,(((((((((((((((((CEC-19-0026|MEX|ST_1|Cluster_NA|2019/07/19:0.0107172954,(CEC-20-1312|MEX|ST_1|Cluster_NA|2020/08/31:0.0148259708,CEC-21-2706|MEX|ST_1|Cluster_NA|2021/02/18:0.0138032169):0.0000065385):0.0003302300,(CEC-20-1414|MEX|ST_2|Cluster_NA|2020/09/11:0.0117528020,E5694-JCSJ|MEX|ST_1|Cluster_NA|2017/01/01:0.0021056458):0.0016355799):0.0016913829,CEC-21-2732|MEX|ST_1|Cluster_NA|2021/02/22:0.0065711978):0.0012401793,CEC-22-6673|MEX|ST_1|Cluster_NA|2022/03/03:0.0186548491):0.0017077459,CEC-22-7716|MEX|ST_1|Cluster_NA|2022/05/27:0.0204586309):0.0035820772,CEC-20-1259|MEX|ST_1|Cluster_NA|2020/08/25:0.0154971250):0.0102610752,E4223-MAO|MEX|ST_3|Cluster_NA|2017/01/01:0.0208517630):0.0004917615,CEC-19-0508|MEX|ST_1|Cluster_NA|2019/10/09:0.0248660540):0.0241771431,(MG197095|US|ST_NA|Cluster_NA|2012/01/01:0.0308836250,MG942721|US|ST_NA|Cluster_NA|2013/01/01:0.0404042257):0.0058732160):0.0000520178,KT998243|GF|ST_NA|Cluster_NA|2011/01/01:0.0317896777):0.0056432833,((((((CEC-19-0975|MEX|ST_1|Cluster_NA|2019/12/04:0.0063709576,CEC-20-1823|MEX|ST_1|Cluster_NA|2020/10/23:0.0045661834):0.0018949685,CEC-21-2676|MEX|ST_1|Cluster_NA|2021/02/16:0.0026776443):0.0025737135,CEC-20-1264|MEX|ST_1|Cluster_NA|2020/08/25:0.0031708555):0.0437797477,(CEC-21-2894|MEX|ST_1|Cluster_NA|2021/03/09:0.0199533689,CEC-22-8687|MEX|ST_1|Cluster_NA|2022/08/19:0.0232593971):0.0302304103):0.0020076033,(KEXV01029534|BR|ST_NA|Cluster_NA|2015/01/01:0.0291379819,(E3536-TRA|MEX|ST_3|Cluster_NA|2017/01/01:0.0073409323,(E4100-GAVC|MEX|ST_3|Cluster_NA|2017/01/01:0.0027665309,E6944-COEA|MEX|ST_3|Cluster_NA|2018/01/01:0.0042596572):0.0165190566):0.0242231969):0.0091291120):0.0011144574,(KT998229|GF|ST_NA|Cluster_NA|2011/01/01:0.0259352939,MF456432|US|ST_NA|Cluster_NA|2012/01/01:0.0267572157):0.0037106764):0.0013268357):0.0021020719,((KEXV01044034|BR|ST_NA|Cluster_NA|2016/01/01:0.0485307662,E5119-ARE|MEX|ST_3|Cluster_NA|2017/01/01:0.0464880675):0.0101322149,KEXV01046691|BR|ST_NA|Cluster_NA|2017/01/01:0.0220568489):0.0079402461):0.0008424823,(((((((((((((CEC-20-1343|MEX|ST_2|Cluster_NA|2020/09/03:0.0085526979,CEC-22-8851|MEX|ST_1|Cluster_NA|2022/08/31:0.0071444192):0.0000075542,(CEC-21-5059|MEX|ST_1|Cluster_NA|2021/10/01:0.0072755747,(E4646-JAHP|MEX|ST_1|Cluster_NA|2017/01/01:0.0000027755,E4866-IHV|MEX|ST_1|Cluster_NA|2017/01/01:0.0009429539):0.0012868845):0.0022906350):0.0005810486,E4738-VEGB|MEX|ST_1|Cluster_NA|2017/01/01:0.0038699623):0.0013358564,(CEC-22-8554|MEX|ST_1|Cluster_NA|2022/08/10:0.0104982808,E6229-JGP|MEX|ST_1|Cluster_NA|2018/01/01:0.0144819354):0.0042053252):0.0015190874,(CEC-22-8584|MEX|ST_1|Cluster_NA|2022/08/12:0.0052970611,CEC-22-9025|MEX|ST_1|Cluster_NA|2022/09/20:0.0053219968):0.0101785272):0.0078267820,CEC-22-9082|MEX|ST_1|Cluster_NA|2022/09/26:0.0132657202):0.0048846946,(E2686-CGHR|MEX|ST_1|Cluster_NA|2015/01/01:0.0096825860,E5645-AJDF|MEX|ST_1|Cluster_NA|2017/01/01:0.0070840896):0.0047669130):0.0000066721,((((CEC-20-1383|MEX|ST_1|Cluster_NA|2020/09/08:0.0121356394,(CEC-21-5653|MEX|ST_1|Cluster_NA|2021/11/23:0.0071461855,CEC-22-7724|MEX|ST_2|Cluster_NA|2022/05/30:0.0090567637):0.0060896220):0.0046126106,(CEC-21-3359|MEX|ST_1|Cluster_NA|2021/04/20:0.0115703622,E5674-HEAH|MEX|ST_1|Cluster_NA|2017/01/01:0.0064246591):0.0032159662):0.0007951530,((CEC-20-1458|MEX|ST_1|Cluster_NA|2020/09/17:0.0003651828,CEC-22-8969|MEX|ST_1|Cluster_NA|2022/09/14:0.0021719963):0.0003073471,CEC-20-1880|MEX|ST_1|Cluster_NA|2020/10/28:0.0018548996):0.0158998519):0.0082129386,(CEC-21-4689|MEX|ST_2|Cluster_NA|2021/08/26:0.0253954153,(CEC-22-8231|MEX|ST_1|Cluster_NA|2022/07/07:0.0017737277,CEC-22-9103|MEX|ST_2|Cluster_NA|2022/09/27:0.0031839410):0.0180627069):0.0012719315):0.0007499859):0.0136525400,E0399-RMG|MEX|ST_3|Cluster_NA|2012/01/01:0.0212307888):0.0125428734,KEXV01043289|BR|ST_NA|Cluster_NA|2016/01/01:0.0665603252):0.0007975829,(KEXV01031962|BR|ST_NA|Cluster_NA|2016/01/01:0.0642211184,E1864-SACP|MEX|ST_1|Cluster_NA|2015/01/01:0.0374274129):0.0067152049):0.0032286456,(((KEXV01006990|BR|ST_NA|Cluster_NA|2014/01/01:0.0415842091,KEXV01015698|BR|ST_NA|Cluster_NA|2015/01/01:0.0333039245):0.0028279005,(KEXV01045836|BR|ST_NA|Cluster_NA|2017/01/01:0.0027130078,KEXV01045953|BR|ST_NA|Cluster_NA|2017/01/01:0.0121551740):0.0138469401):0.0059948110,((KEXV01011382|BR|ST_NA|Cluster_NA|2014/01/01:0.0294550724,KEXV01016071|BR|ST_NA|Cluster_NA|2015/01/01:0.0321989872):0.0124864512,(KEXV01031459|BR|ST_NA|Cluster_NA|2017/01/01:0.0145682754,KEXV01032219|BR|ST_NA|Cluster_NA|2016/01/01:0.0086080549):0.0194848352):0.0046911445):0.0067574761):0.0000064039,((((((CEC-22-8839|MEX|ST_1|Cluster_NA|2022/08/31:0.0094287433,E3489-MEYVR|MEX|ST_3|Cluster_NA|2017/01/01:0.0098337705):0.0231933893,E7442-JRCR|MEX|ST_3|Cluster_NA|2018/01/01:0.0583415198):0.0095199610,(KEXV01007033|BR|ST_NA|Cluster_NA|2014/01/01:0.0222630601,KEXV01046734|BR|ST_NA|Cluster_NA|2017/01/01:0.0401802854):0.0032094191):0.0033053642,JQ585478|CU|ST_NA|Cluster_NA|2011/01/01:0.0434142195):0.0017639885,E0140-NSM|MEX|ST_3|Cluster_NA|2011/01/01:0.0316724218):0.0055326101,((KU190773|CA|ST_NA|Cluster_NA|2013/01/01:0.0386489192,KEXV01042917|BR|ST_NA|Cluster_NA|2016/01/01:0.0440778256):0.0034131112,MG942920|US|ST_NA|Cluster_NA|2014/01/01:0.0213301480):0.0051687430):0.0000057488):0.0043935628):0.0000067949,((((((((CEC-19-0321|MEX|ST_1|Cluster_NA|2019/09/18:0.0009898193,E2641-GAMJ|MEX|ST_1|Cluster_NA|2015/01/01:0.0013648726):0.0256837330,E4163-MRF|MEX|ST_3|Cluster_NA|2017/01/01:0.0229677922):0.0158257046,CEC-20-2091|MEX|ST_1|Cluster_NA|2020/11/24:0.0581379692):0.0107680920,(((((CEC-20-2216|MEX|ST_2|Cluster_NA|2020/12/07:0.0104104575,E3498-JRTF|MEX|ST_3|Cluster_NA|2017/01/01:0.0054225747):0.0082523020,E0773-YMLL|MEX|ST_3|Cluster_NA|2012/01/01:0.0065652840):0.0016197175,CEC-22-7394|MEX|ST_1|Cluster_NA|2022/05/04:0.0183836000):0.0062672471,E4515-VHAT|MEX|ST_3|Cluster_NA|2017/01/01:0.0110101419):0.0307592463,CEC-21-2927|MEX|ST_1|Cluster_NA|2021/03/11:0.0539251452):0.0054980057):0.0039744810,(((((CEC-20-1630|MEX|ST_1|Cluster_NA|2020/10/06:0.0029359693,CEC-20-1631|MEX|ST_1|Cluster_NA|2020/10/06:0.0008086065):0.0517327123,MF455531|US|ST_NA|Cluster_NA|2015/01/01:0.0181203583):0.0085171836,(E6526-LJG|MEX|ST_3|Cluster_NA|2018/01/01:0.0089623630,G-0775|GUA|ST_NA|Cluster_NA|2012/01/01:0.0067025769):0.0270613121):0.0062091682,(((CEC-22-9423|MEX|ST_1|Cluster_NA|2022/10/26:0.0608144388,(MK114990|US|ST_NA|Cluster_NA|2016/01/01:0.0193561708,KY036899|US|ST_NA|Cluster_NA|2012/01/01:0.0057479684):0.0233545541):0.0036874811,KEXV01009198|BR|ST_NA|Cluster_NA|2015/01/01:0.0395443353):0.0008876921,KM851064|BR|ST_NA|Cluster_NA|2012/01/01:0.0404251130):0.0027324803):0.0002011947,KU190538|CA|ST_NA|Cluster_NA|2011/01/01:0.0190110627):0.0021892343):0.0001793009,((KEXV01033028|BR|ST_NA|Cluster_NA|2016/01/01:0.0309007740,(((E0247-CMM|MEX|ST_1|Cluster_NA|2012/01/01:0.0070005900,E0269-SAOH|MEX|ST_3|Cluster_NA|2012/01/01:0.0019682065):0.0049701923,E0259-ENG|MEX|ST_3|Cluster_NA|2012/01/01:0.0129767013):0.0111574554,(E1073-JAHG|MEX|ST_3|Cluster_NA|2013/01/01:0.0256882253,E1598-FEA|MEX|ST_3|Cluster_NA|2014/01/01:0.0201329917):0.0000060577):0.0235833594):0.0037786992,(KEXV01036224|BR|ST_NA|Cluster_NA|2017/01/01:0.0293184851,((G-1280|GUA|ST_NA|Cluster_NA|2014/01/01:0.0087319193,(G-1678|GUA|ST_NA|Cluster_NA|2016/01/01:0.0064245237,(((N-162-HJPS|NIC|ST_NA|Cluster_NA|2013/01/01:0.0063424822,N-420-FNS|NIC|ST_NA|Cluster_NA|2016/01/01:0.0047530182):0.0009861249,N-323-MNLC|NIC|ST_NA|Cluster_NA|2015/01/01:0.0013836610):0.0028773024,N-316-MASM|NIC|ST_NA|Cluster_NA|2015/01/01:0.0045681719):0.0137329407):0.0017440979):0.0031031344,N-173-EJAP|NIC|ST_NA|Cluster_NA|2013/01/01:0.0137872238):0.0352799123):0.0041729813):0.0067692776):0.0015753052,((((((CEC-20-2299|MEX|ST_1|Cluster_NA|2020/12/15:0.0000027755,CEC-21-5034|MEX|ST_1|Cluster_NA|2021/09/30:0.0072329628):0.0036147233,CEC-21-2734|MEX|ST_1|Cluster_NA|2021/02/22:0.0131053728):0.0237931320,KEXV01029789|BR|ST_NA|Cluster_NA|2015/01/01:0.0278286846):0.0077124607,(KEXV01012501|BR|ST_NA|Cluster_NA|2015/01/01:0.0395971633,E6274-JMSBA|MEX|ST_3|Cluster_NA|2018/01/01:0.0368021502):0.0056756676):0.0013601267,((KEXV01034128|BR|ST_NA|Cluster_NA|2017/01/01:0.0392598291,KJ680936|US|ST_NA|Cluster_NA|2012/01/01:0.0348320518):0.0064486262,(((E0969-RHA|MEX|ST_3|Cluster_NA|2013/01/01:0.0039750541,E3019-BMPT|MEX|ST_3|Cluster_NA|2016/01/01:0.0008779112):0.0168809153,((E1615-MCRR|MEX|ST_3|Cluster_NA|2014/01/01:0.0019382521,E4537-CPP|MEX|ST_3|Cluster_NA|2017/01/01:0.0119910797):0.0013215678,(E1651-AELE|MEX|ST_3|Cluster_NA|2014/01/01:0.0000027755,E6924-ACJ|MEX|ST_3|Cluster_NA|2018/01/01:0.0043582802):0.0036586286):0.0055885347):0.0210397464,E6082-JVGG|MEX|ST_3|Cluster_NA|2018/01/01:0.0369661939):0.0154139822):0.0002643761):0.0035909582,KEXV01038434|BR|ST_NA|Cluster_NA|2016/01/01:0.0263682277):0.0015599441):0.0000027755,KEXV01036710|BR|ST_NA|Cluster_NA|2016/01/01:0.0248086362):0.0019767279):0.0015033168,(((((((((((((((CEC-19-0390|MEX|ST_1|Cluster_476|2019/09/25:0.0029388143,(((CEC-19-0760|MEX|ST_1|Cluster_476|2019/11/08:0.0008094225,CEC-22-8287|MEX|ST_1|Cluster_476|2022/07/12:0.0043575471):0.0000073297,CEC-22-8167|MEX|ST_1|Cluster_476|2022/07/04:0.0033202239):0.0016353650,(CEC-22-6481|MEX|ST_1|Cluster_NA|2022/02/14:0.0116505531,CEC-22-8932|MEX|ST_1|Cluster_476|2022/09/08:0.0052620235):0.0010749217):0.0018725154):0.0014552748,(CEC-21-4420|MEX|ST_1|Cluster_476|2021/07/23:0.0005846714,(CEC-22-6712|MEX|ST_1|Cluster_476|2022/03/07:0.0008809151,CEC-22-7074|MEX|ST_1|Cluster_476|2022/04/05:0.0043860405):0.0028168732):0.0020052791):0.0030749112,(((CEC-19-0718|MEX|ST_2|Cluster_476|2019/11/04:0.0022208893,CEC-20-1236|MEX|ST_1|Cluster_476|2020/08/21:0.0015577113):0.0042402048,(((CEC-20-2241|MEX|ST_2|Cluster_476|2020/12/07:0.0018843091,(CEC-22-7357|MEX|ST_2|Cluster_476|2022/05/02:0.0010849048,CEC-22-8248|MEX|ST_1|Cluster_476|2022/07/08:0.0000027755):0.0028853975):0.0000065826,CEC-21-3178|MEX|ST_1|Cluster_476|2021/04/06:0.0014447182):0.0047519996,CEC-21-4073|MEX|ST_1|Cluster_476|2021/06/22:0.0057104798):0.0022618951):0.0003473018,CEC-19-0832|MEX|ST_1|Cluster_476|2019/11/15:0.0027148623):0.0026468022):0.0034382390,((CEC-19-0498|MEX|ST_1|Cluster_NA|2019/10/09:0.0079198863,CEC-21-5228|MEX|ST_1|Cluster_NA|2021/10/14:0.0045521394):0.0018035320,CEC-22-9761|MEX|ST_1|Cluster_NA|2022/12/05:0.0081571250):0.0034700868):0.0008389798,(CEC-21-4881|MEX|ST_1|Cluster_NA|2021/09/17:0.0059454662,CEC-22-9555|MEX|ST_1|Cluster_NA|2022/11/10:0.0131350728):0.0103456204):0.0109617149,CEC-22-9452|MEX|ST_1|Cluster_NA|2022/10/31:0.0142313564):0.0030586320,E1704-RAPS|MEX|ST_3|Cluster_NA|2014/01/01:0.0099895686):0.0017882733,((CEC-20-1197|MEX|ST_2|Cluster_NA|2020/08/19:0.0014624793,CEC-22-6196|MEX|ST_1|Cluster_NA|2022/01/20:0.0032540491):0.0086149520,CEC-21-5522|MEX|ST_2|Cluster_NA|2021/11/11:0.0110933118):0.0148327728):0.0134311513,(((CEC-21-3084|MEX|ST_1|Cluster_NA|2021/03/24:0.0036296640,CEC-21-4588|MEX|ST_1|Cluster_NA|2021/08/16:0.0017498633):0.0235432136,(CEC-22-6187|MEX|ST_1|Cluster_NA|2022/01/19:0.0173723312,E3581-CRGP|MEX|ST_3|Cluster_NA|2017/01/01:0.0169546317):0.0019978346):0.0143916037,((CEC-21-4203|MEX|ST_1|Cluster_NA|2021/07/05:0.0039992409,CEC-21-4204|MEX|ST_1|Cluster_NA|2021/07/05:0.0064923621):0.0161052787,(E0952-MJML|MEX|ST_3|Cluster_NA|2013/01/01:0.0012594064,E0953-LEH|MEX|ST_3|Cluster_NA|2013/01/01:0.0082763321):0.0084137979):0.0165599460):0.0025377720):0.0004907845,(((((((((CEC-21-3003|MEX|ST_1|Cluster_NA|2021/03/18:0.0003385094,CEC-21-3749|MEX|ST_1|Cluster_NA|2021/05/24:0.0018037441):0.0042195355,CEC-21-4748|MEX|ST_1|Cluster_NA|2021/09/02:0.0060969489):0.0010620329,(((E2542-FMV|MEX|ST_3|Cluster_NA|2015/01/01:0.0014096849,E3841-RACR|MEX|ST_3|Cluster_NA|2017/01/01:0.0019288899):0.0000027755,E3423-CMA|MEX|ST_3|Cluster_NA|2017/01/01:0.0087036900):0.0000027755,E3840-AHR|MEX|ST_3|Cluster_NA|2017/01/01:0.0009477137):0.0030537099):0.0011784595,CEC-22-9794|MEX|ST_1|Cluster_NA|2022/12/07:0.0072959171):0.0007300895,CEC-21-3488|MEX|ST_2|Cluster_NA|2021/04/29:0.0016628975):0.0180237658,E7177-RQL|MEX|ST_3|Cluster_NA|2018/01/01:0.0301262143):0.0023912117,(E3895-JSC|MEX|ST_3|Cluster_NA|2017/01/01:0.0000027755,E4006-CACP|MEX|ST_3|Cluster_NA|2017/01/01:0.0017184532):0.0098089821):0.0127506760,E5463-ETL|MEX|ST_3|Cluster_NA|2017/01/01:0.0188639720):0.0033633026,(CEC-22-8112|MEX|ST_1|Cluster_NA|2022/06/29:0.0216941438,CEC-22-8991|MEX|ST_1|Cluster_NA|2022/09/19:0.0165380040):0.0197768423):0.0102059334):0.0108002114,(CEC-22-7122|MEX|ST_2|Cluster_NA|2022/04/08:0.0327045891,G-1726|GUA|ST_NA|Cluster_NA|2016/01/01:0.0283255265):0.0041174586):0.0048225044,((KC470330|US|ST_NA|Cluster_NA|2011/01/01:0.0473463832,(KJ598591|US|ST_NA|Cluster_NA|2012/01/01:0.0022730896,MF457359|US|ST_NA|Cluster_NA|2012/01/01:0.0008244537):0.0412953011):0.0085378425,((((E0873-JAHA|MEX|ST_3|Cluster_NA|2013/01/01:0.0025183504,E0880-LAOM|MEX|ST_3|Cluster_NA|2013/01/01:0.0007120876):0.0113758341,E7519-LSFH|MEX|ST_3|Cluster_NA|2018/01/01:0.0385654292):0.0000065499,E1445-AERC|MEX|ST_1|Cluster_NA|2014/01/01:0.0231362535):0.0056249256,E0926-FIA|MEX|ST_3|Cluster_NA|2013/01/01:0.0216913270):0.0105497350):0.0015523120):0.0006205687,(((((((((CEC-19-0733|MEX|ST_1|Cluster_NA|2019/11/06:0.0032740969,CEC-22-7038|MEX|ST_1|Cluster_NA|2022/04/01:0.0050367513):0.0113466504,E2289-ELMV|MEX|ST_3|Cluster_NA|2015/01/01:0.0128139202):0.0055491581,CEC-22-6732|MEX|ST_1|Cluster_NA|2022/03/08:0.0160009432):0.0245518512,((KEXV01045112|BR|ST_NA|Cluster_NA|2017/01/01:0.0630829866,KEXV01046801|BR|ST_NA|Cluster_NA|2017/01/01:0.0446485772):0.0116623424,MF456266|US|ST_NA|Cluster_NA|2011/01/01:0.0618370184):0.0011934460):0.0002870757,((E0195-RCG|MEX|ST_3|Cluster_NA|2012/01/01:0.0073750772,E0798-JSV|MEX|ST_3|Cluster_NA|2013/01/01:0.0143187922):0.0148378877,(E2332-IFB|MEX|ST_3|Cluster_NA|2015/01/01:0.0288430917,E3769-FJMM|MEX|ST_3|Cluster_NA|2017/01/01:0.0246900178):0.0026372567):0.0109310745):0.0039590028,((CEC-22-8261|MEX|ST_1|Cluster_NA|2022/07/08:0.0320865787,KEXV01039036|BR|ST_NA|Cluster_NA|2017/01/01:0.0563615708):0.0046992964,(MK922676|US|ST_NA|Cluster_NA|2018/01/01:0.0035432693,MK922774|US|ST_NA|Cluster_NA|2018/01/01:0.0027996323):0.0274857101):0.0027800905):0.0018852458,(KJ680943|US|ST_NA|Cluster_NA|2012/01/01:0.0226681221,MF455855|US|ST_NA|Cluster_NA|2014/01/01:0.0399511897):0.0110588341):0.0022763661,(((((CEC-20-1000|MEX|ST_1|Cluster_NA|2020/07/24:0.0242690936,CEC-20-1946|MEX|ST_1|Cluster_NA|2020/11/05:0.0215096089):0.0033179810,(CEC-21-5102|MEX|ST_1|Cluster_NA|2021/10/04:0.0162381207,E2513-HAV|MEX|ST_3|Cluster_NA|2015/01/01:0.0129940201):0.0026633431):0.0217021010,(CEC-22-8742|MEX|ST_1|Cluster_NA|2022/08/24:0.0323179707,E6472-MDLMG|MEX|ST_3|Cluster_NA|2018/01/01:0.0211767738):0.0079301421):0.0025853706,(((CEC-21-2954|MEX|ST_2|Cluster_NA|2021/03/16:0.0149193394,CEC-22-9679|MEX|ST_1|Cluster_NA|2022/11/25:0.0210540735):0.0008015805,(E5961-OORV|MEX|ST_3|Cluster_NA|2018/01/01:0.0119944100,E6729-RLJ|MEX|ST_3|Cluster_NA|2018/01/01:0.0273792300):0.0041449358):0.0012241965,CEC-21-3610|MEX|ST_2|Cluster_NA|2021/05/12:0.0154334087):0.0327264042):0.0004654976,(((CEC-22-6374|MEX|ST_1|Cluster_NA|2022/02/04:0.0086823310,((CEC-22-9867|MEX|ST_1|Cluster_NA|2022/12/13:0.0113766219,E5625-RRPVF|MEX|ST_3|Cluster_NA|2017/01/01:0.0009778827):0.0000069302,E6912-SCZ|MEX|ST_3|Cluster_NA|2018/01/01:0.0039588518):0.0009675185):0.0102095836,((MG943312|US|ST_NA|Cluster_NA|2015/01/01:0.0308560566,((MG943640|US|ST_NA|Cluster_NA|2016/01/01:0.0062748181,MK922704|US|ST_NA|Cluster_NA|2018/01/01:0.0049436858):0.0070021378,(MG943747|US|ST_NA|Cluster_NA|2016/01/01:0.0105786342,MK922858|US|ST_NA|Cluster_NA|2018/01/01:0.0151650834):0.0063480472):0.0035215910):0.0031578156,(((MG943318|US|ST_NA|Cluster_NA|2015/01/01:0.0032019019,MK922922|US|ST_NA|Cluster_NA|2018/01/01:0.0079886636):0.0116403484,E0116-JGRG|MEX|ST_3|Cluster_NA|2011/01/01:0.0114069757):0.0016587456,((E6496-COBS|MEX|ST_3|Cluster_NA|2018/01/01:0.0137443142,E6905-LFCL|MEX|ST_3|Cluster_NA|2018/01/01:0.0078758815):0.0118275270,E7391-VMLR|MEX|ST_3|Cluster_NA|2018/01/01:0.0214819912):0.0011485958):0.0002296727):0.0013928051):0.0119301177,(E3514-ASA|MEX|ST_3|Cluster_NA|2017/01/01:0.0000027755,E4356-JCEC|MEX|ST_3|Cluster_NA|2017/01/01:0.0088369322):0.0360106904):0.0048390790):0.0105398584):0.0000059705,((((KEXV01014481|BR|ST_NA|Cluster_NA|2014/01/01:0.0302778573,MF456353|US|ST_NA|Cluster_NA|2012/01/01:0.0266604243):0.0091893776,(MH354827|US|ST_NA|Cluster_NA|2013/01/01:0.0205122874,G-1487|GUA|ST_NA|Cluster_NA|2015/01/01:0.0205019874):0.0139927174):0.0000064520,(((((G-0089|GUA|ST_NA|Cluster_NA|2011/01/01:0.0158580208,(G-0598|GUA|ST_NA|Cluster_NA|2012/01/01:0.0134357903,G-0693|GUA|ST_NA|Cluster_NA|2012/01/01:0.0179639946):0.0047589315):0.0002937792,G-1484|GUA|ST_NA|Cluster_NA|2015/01/01:0.0252045151):0.0003325484,((G-1326|GUA|ST_NA|Cluster_NA|2014/01/01:0.0028830395,G-1327|GUA|ST_NA|Cluster_NA|2014/01/01:0.0017498130):0.0081015622,((G-1429|GUA|ST_NA|Cluster_NA|2015/01/01:0.0158496798,N-033-MFM|NIC|ST_NA|Cluster_NA|2012/01/01:0.0142910216):0.0053515895,G-1654|GUA|ST_NA|Cluster_NA|2015/01/01:0.0208994676):0.0031692071):0.0227511977):0.0014345846,G-0090|GUA|ST_NA|Cluster_NA|2011/01/01:0.0176305631):0.0022157237,((G-0224|GUA|ST_NA|Cluster_NA|2011/01/01:0.0119034895,G-0806|GUA|ST_NA|Cluster_NA|2012/01/01:0.0082517191):0.0090891505,G-1299|GUA|ST_NA|Cluster_NA|2014/01/01:0.0303405502):0.0000061542):0.0136691873):0.0011328919,((MG942933|US|ST_NA|Cluster_NA|2014/01/01:0.0170247938,MG943496|US|ST_NA|Cluster_NA|2016/01/01:0.0131570943):0.0133457344,MH354756|US|ST_NA|Cluster_NA|2012/01/01:0.0339442871):0.0027575421):0.0035333328):0.0000056443):0.0000526322,((((CEC-21-2445|MEX|ST_1|Cluster_NA|2021/01/20:0.0344344635,MH354444|US|ST_NA|Cluster_NA|2011/01/01:0.0241630666):0.0102695052,(MG942305|US|ST_NA|Cluster_NA|2012/01/01:0.0078386361,MG942722|US|ST_NA|Cluster_NA|2013/01/01:0.0022322876):0.0185292088):0.0012933588,KY579662|US|ST_NA|Cluster_NA|2011/01/01:0.0255681084):0.0017524341,((((KEXV01012334|BR|ST_NA|Cluster_NA|2015/01/01:0.0458443397,KEXV01035029|BR|ST_NA|Cluster_NA|2017/01/01:0.0292289822):0.0021595301,KEXV01043334|BR|ST_NA|Cluster_NA|2016/01/01:0.0453668992):0.0046394557,(KEXV01033654|BR|ST_NA|Cluster_NA|2017/01/01:0.0295659650,(KEXV01037612|BR|ST_NA|Cluster_NA|2016/01/01:0.0156591490,KEXV01037892|BR|ST_NA|Cluster_NA|2016/01/01:0.0038506282):0.0257355968):0.0091902652):0.0046823647,((((((((KF526318|US|ST_NA|Cluster_NA|2011/01/01:0.0011517243,MG942110|US|ST_NA|Cluster_NA|2011/01/01:0.0086086322):0.0000065826,((MF456898|US|ST_NA|Cluster_NA|2011/01/01:0.0079777105,MF457224|US|ST_NA|Cluster_NA|2012/01/01:0.0080984419):0.0007791669,MF456976|US|ST_NA|Cluster_NA|2012/01/01:0.0074378819):0.0060126625):0.0021252609,MF457151|US|ST_NA|Cluster_NA|2013/01/01:0.0073411552):0.0000056288,MF455617|US|ST_NA|Cluster_NA|2012/01/01:0.0230070692):0.0261167500,MF456178|US|ST_NA|Cluster_NA|2011/01/01:0.0284055170):0.0174649525,E1636-GOD|MEX|ST_1|Cluster_NA|2014/01/01:0.0262715068):0.0021746891,((((B-081-PC|BEL|ST_NA|Cluster_NA|2013/01/01:0.0097644077,E5460-RFDLC|MEX|ST_3|Cluster_NA|2017/01/01:0.0309164618):0.0020031764,((E0394-JMN|MEX|ST_3|Cluster_NA|2012/01/01:0.0132669773,(E3628-MAM|MEX|ST_3|Cluster_NA|2017/01/01:0.0009163450,E3630-HACU|MEX|ST_3|Cluster_NA|2017/01/01:0.0035601330):0.0133983244):0.0042116813,E2987-SEAC|MEX|ST_3|Cluster_NA|2016/01/01:0.0109014118):0.0057945305):0.0010250374,(E7152-MJCC|MEX|ST_3|Cluster_NA|2018/01/01:0.0000027755,E7153-AMP|MEX|ST_3|Cluster_NA|2018/01/01:0.0009408220):0.0240456002):0.0134624089,E3049-MAMC|MEX|ST_3|Cluster_NA|2016/01/01:0.0368801058):0.0067871297):0.0000080508,E0081-CGB|MEX|ST_3|Cluster_NA|2011/01/01:0.0291331796):0.0055276319):0.0000066410):0.0030647465):0.0012943446,(((((KEXV01034784|BR|ST_NA|Cluster_NA|2016/01/01:0.0435083700,KEXV01039308|BR|ST_NA|Cluster_NA|2017/01/01:0.0277219831):0.0112233831,(((((KY035420|US|ST_NA|Cluster_NA|2012/01/01:0.0122986937,(KY035658|US|ST_NA|Cluster_NA|2011/01/01:0.0140070067,KY036969|US|ST_NA|Cluster_NA|2011/01/01:0.0230578505):0.0033625196):0.0041677611,(G-0144|GUA|ST_NA|Cluster_NA|2011/01/01:0.0043062516,G-0398|GUA|ST_NA|Cluster_NA|2011/01/01:0.0079542051):0.0123080621):0.0003227910,KY035535|US|ST_NA|Cluster_NA|2011/01/01:0.0214767353):0.0000058149,((G-1004|GUA|ST_NA|Cluster_NA|2013/01/01:0.0120916082,G-1643|GUA|ST_NA|Cluster_NA|2015/01/01:0.0376786151):0.0102307322,(G-1307|GUA|ST_NA|Cluster_NA|2014/01/01:0.0152879281,(H-1203-HEBR|HON|ST_NA|Cluster_NA|2015/01/01:0.0135793367,H-1204-ELNE|HON|ST_NA|Cluster_NA|2015/01/01:0.0098930793):0.0110466802):0.0067979028):0.0004912039):0.0111053446,((G-0150|GUA|ST_NA|Cluster_NA|2011/01/01:0.0102535184,G-0816|GUA|ST_NA|Cluster_NA|2012/01/01:0.0110826989):0.0117373075,G-0549|GUA|ST_NA|Cluster_NA|2012/01/01:0.0139807281):0.0064014757):0.0156519320):0.0000069068,(KEXV01039263|BR|ST_NA|Cluster_NA|2017/01/01:0.0231397595,KEXV01045657|BR|ST_NA|Cluster_NA|2017/01/01:0.0307209783):0.0043664669):0.0014016688,(((KEXV01038063|BR|ST_NA|Cluster_NA|2017/01/01:0.0200065366,(KEXV01044402|BR|ST_NA|Cluster_NA|2016/01/01:0.0289968910,E0423-MPVR|MEX|ST_3|Cluster_NA|2012/01/01:0.0284623213):0.0041254219):0.0000078531,KEXV01045241|BR|ST_NA|Cluster_NA|2017/01/01:0.0223465154):0.0019063965,((MG943422|US|ST_NA|Cluster_NA|2015/01/01:0.0122055793,MG943552|US|ST_NA|Cluster_NA|2016/01/01:0.0193884522):0.0246237841,(E4170-SOH|MEX|ST_3|Cluster_NA|2017/01/01:0.0266182743,E5492-CFE|MEX|ST_3|Cluster_NA|2017/01/01:0.0226628933):0.0101922700):0.0045214043):0.0035250334):0.0016603947,(((((((((E3534-PJDH|MEX|ST_3|Cluster_NA|2017/01/01:0.0019694583,E5004-EAH|MEX|ST_3|Cluster_NA|2017/01/01:0.0000027755):0.0010701054,(E3866-JCSC|MEX|ST_3|Cluster_NA|2017/01/01:0.0068303032,E6167-DAMM|MEX|ST_3|Cluster_NA|2018/01/01:0.0070882465):0.0025267753):0.0009448193,E5078-AALC|MEX|ST_3|Cluster_NA|2017/01/01:0.0032778139):0.0101201456,E5951-AGRF|MEX|ST_3|Cluster_NA|2018/01/01:0.0076071294):0.0026308108,E5954-JAMP|MEX|ST_3|Cluster_NA|2018/01/01:0.0136740992):0.0020104597,E6243-JEJPG|MEX|ST_3|Cluster_NA|2018/01/01:0.0051163554):0.0030803956,E4425-HDAF|MEX|ST_2|Cluster_NA|2017/01/01:0.0130893616):0.0025882499,((E4037-MCB|MEX|ST_3|Cluster_NA|2017/01/01:0.0012446865,E6028-MTVR|MEX|ST_3|Cluster_NA|2018/01/01:0.0012605601):0.0080410436,(E4734-JHAB|MEX|ST_1|Cluster_NA|2017/01/01:0.0088473980,(E5960-AGZ|MEX|ST_3|Cluster_NA|2018/01/01:0.0023101806,E7236-XZRR|MEX|ST_3|Cluster_NA|2018/01/01:0.0000027755):0.0090780354):0.0020762593):0.0062544767):0.0031566096,E6470-LAMH|MEX|ST_3|Cluster_NA|2018/01/01:0.0207696894):0.0111396370):0.0017078363):0.0005863086):0.0000056389,((((((((CEC-19-0745|MEX|ST_1|Cluster_NA|2019/11/06:0.0097762756,((CEC-20-0969|MEX|ST_1|Cluster_NA|2020/07/21:0.0100952237,(CEC-22-6010|MEX|ST_2|Cluster_NA|2022/01/05:0.0113476593,CEC-22-6700|MEX|ST_1|Cluster_NA|2022/03/04:0.0077995732):0.0085743355):0.0021560036,((CEC-21-5224|MEX|ST_1|Cluster_NA|2021/10/13:0.0018001616,CEC-21-5225|MEX|ST_1|Cluster_NA|2021/10/13:0.0043763274):0.0064312331,CEC-22-7035|MEX|ST_1|Cluster_NA|2022/04/01:0.0148673296):0.0017264444):0.0005584421):0.0044063591,(CEC-21-5751|MEX|ST_2|Cluster_NA|2021/12/01:0.0075763461,CEC-22-6170|MEX|ST_2|Cluster_NA|2022/01/18:0.0013982050):0.0025952024):0.0059395090,(CEC-20-1635|MEX|ST_2|Cluster_NA|2020/10/07:0.0174204530,CEC-20-2043|MEX|ST_1|Cluster_NA|2020/11/17:0.0121130048):0.0022550741):0.0343523060,MH355060|US|ST_NA|Cluster_NA|2015/01/01:0.0445603327):0.0035395986,(E2321-DBG|MEX|ST_3|Cluster_NA|2015/01/01:0.0407256250,((E5349-JMR|MEX|ST_3|Cluster_NA|2017/01/01:0.0016402056,E6651-DCHV|MEX|ST_3|Cluster_NA|2018/01/01:0.0013209815):0.0111678354,E6648-CAGG|MEX|ST_3|Cluster_NA|2018/01/01:0.0209118617):0.0212243373):0.0077492927):0.0037013507,((KEXV01044957|BR|ST_NA|Cluster_NA|2017/01/01:0.0262007790,KX838511|BR|ST_NA|Cluster_NA|2015/01/01:0.0145500577):0.0113739220,KEXV01046802|BR|ST_NA|Cluster_NA|2017/01/01:0.0121717409):0.0071445722):0.0000067250,(KEXV01036903|BR|ST_NA|Cluster_NA|2016/01/01:0.0249207022,((((((KJ723346|US|ST_NA|Cluster_NA|2012/01/01:0.0082699769,(MG942172|US|ST_NA|Cluster_NA|2011/01/01:0.0025263574,(MG942966|US|ST_NA|Cluster_NA|2014/01/01:0.0008147585,MG943277|US|ST_NA|Cluster_NA|2015/01/01:0.0123345958):0.0017443496):0.0016699296):0.0035867956,MG943793|US|ST_NA|Cluster_NA|2016/01/01:0.0068047838):0.0030417067,MK922865|US|ST_NA|Cluster_NA|2018/01/01:0.0113498172):0.0016246870,((MG943243|US|ST_NA|Cluster_NA|2015/01/01:0.0032975325,MG943543|US|ST_NA|Cluster_NA|2016/01/01:0.0093328548):0.0026870295,(MG943403|US|ST_NA|Cluster_NA|2015/01/01:0.0000027755,((MG943542|US|ST_NA|Cluster_NA|2016/01/01:0.0008076324,((MG943588|US|ST_NA|Cluster_NA|2016/01/01:0.0024314290,MK922722|US|ST_NA|Cluster_NA|2018/01/01:0.0008246411):0.0000027755,MG943663|US|ST_NA|Cluster_NA|2016/01/01:0.0008118332):0.0000027755):0.0032539974,MG943609|US|ST_NA|Cluster_NA|2016/01/01:0.0032522507):0.0000027755):0.0032193374):0.0021220918):0.0038984558,MG943491|US|ST_NA|Cluster_NA|2015/01/01:0.0090771513):0.0075041212,MG943396|US|ST_NA|Cluster_NA|2015/01/01:0.0098329309):0.0178267745):0.0063060407):0.0004159280,(((((CEC-21-3269|MEX|ST_1|Cluster_NA|2021/04/12:0.0085881649,E2744-LASV|MEX|ST_3|Cluster_NA|2016/01/01:0.0039088164):0.0000058040,E6333-CAGA|MEX|ST_3|Cluster_NA|2018/01/01:0.0020674610):0.0020188307,E6790-CPP|MEX|ST_3|Cluster_NA|2018/01/01:0.0099761935):0.0191935434,E0810-EOD|MEX|ST_3|Cluster_NA|2013/01/01:0.0078903345):0.0088283962,(((CEC-21-5033|MEX|ST_1|Cluster_NA|2021/09/30:0.0286966055,KY190158|US|ST_NA|Cluster_NA|2011/01/01:0.0249003753):0.0073748598,((KEXV01038872|BR|ST_NA|Cluster_NA|2016/01/01:0.0023875661,ON423260|BR|ST_NA|Cluster_NA|2015/01/01:0.0299564593):0.0273031374,MG942859|US|ST_NA|Cluster_NA|2013/01/01:0.0261631690):0.0059334395):0.0034473011,(((KEXV01044082|BR|ST_NA|Cluster_NA|2016/01/01:0.0147056273,MK580181|US|ST_NA|Cluster_NA|2017/01/01:0.0322405258):0.0047164570,((MH354916|US|ST_NA|Cluster_NA|2013/01/01:0.0251619211,((MH354928|US|ST_NA|Cluster_NA|2013/01/01:0.0073686467,(MH355099|US|ST_NA|Cluster_NA|2015/01/01:0.0044745964,MK580236|US|ST_NA|Cluster_NA|2016/01/01:0.0100787091):0.0000615561):0.0090704446,MK580259|US|ST_NA|Cluster_NA|2017/01/01:0.0299582583):0.0043054825):0.0137017689,MH355211|US|ST_NA|Cluster_NA|2015/01/01:0.0241128555):0.0092862024):0.0015400464,MH354947|US|ST_NA|Cluster_NA|2013/01/01:0.0264936608):0.0021988484):0.0000052313):0.0047291139):0.0015061741):0.0000058063,(((((((((CEC-19-0145|MEX|ST_1|Cluster_NA|2019/08/28:0.0032443150,((((CEC-19-0651|MEX|ST_1|Cluster_NA|2019/10/23:0.0024964167,CEC-20-2102|MEX|ST_2|Cluster_NA|2020/11/26:0.0051212626):0.0116511125,(E3267-JJRG|MEX|ST_3|Cluster_NA|2017/01/01:0.0067027064,E3502-EHS|MEX|ST_3|Cluster_NA|2017/01/01:0.0038520782):0.0048936542):0.0000080699,((((((CEC-21-3147|MEX|ST_2|Cluster_NA|2021/03/30:0.0010558306,CEC-22-9002|MEX|ST_2|Cluster_NA|2022/09/19:0.0014244278):0.0035362984,E5680-LFVC|MEX|ST_1|Cluster_NA|2017/01/01:0.0055015621):0.0033820340,E3320-BPM|MEX|ST_3|Cluster_NA|2012/01/01:0.0020813031):0.0029592841,CEC-22-9026|MEX|ST_1|Cluster_NA|2022/09/20:0.0084462016):0.0019600350,CEC-21-5523|MEX|ST_2|Cluster_NA|2021/11/11:0.0083194297):0.0002111438,((CEC-21-3949|MEX|ST_1|Cluster_NA|2021/06/09:0.0041541640,CEC-21-4652|MEX|ST_2|Cluster_NA|2021/08/23:0.0074415452):0.0057624194,(E3453-LEBD|MEX|ST_3|Cluster_NA|2017/01/01:0.0035201833,E4328-MSH|MEX|ST_3|Cluster_NA|2017/01/01:0.0011222796):0.0111649892):0.0028242690):0.0017480226):0.0018430306,(CEC-19-0697|MEX|ST_1|Cluster_NA|2019/10/30:0.0203323139,((CEC-21-4294|MEX|ST_1|Cluster_NA|2021/07/13:0.0079909708,E1900-JAOC|MEX|ST_1|Cluster_NA|2015/01/01:0.0012614080):0.0017608371,CEC-22-8318|MEX|ST_1|Cluster_NA|2022/07/14:0.0142501557):0.0030470702):0.0005643248):0.0042105931):0.0156110468,KEXV01045531|BR|ST_NA|Cluster_NA|2017/01/01:0.0292110799):0.0000069080,((MF456385|US|ST_NA|Cluster_NA|2011/01/01:0.0217176047,MF456945|US|ST_NA|Cluster_NA|2012/01/01:0.0227395726):0.0153710727,E1915-FRP|MEX|ST_2|Cluster_NA|2015/01/01:0.0332234511):0.0020810930):0.0057866909,(KEXV01039730|BR|ST_NA|Cluster_NA|2017/01/01:0.0324549645,(KEXV01039766|BR|ST_NA|Cluster_NA|2017/01/01:0.0330189574,KEXV01040636|BR|ST_NA|Cluster_NA|2016/01/01:0.0411049856):0.0064301166):0.0047741771):0.0000063544,((((((((KEXV01015920|BR|ST_NA|Cluster_NA|2015/01/01:0.0095127988,KEXV01016137|BR|ST_NA|Cluster_NA|2015/01/01:0.0008289542):0.0053310837,KEXV01043340|BR|ST_NA|Cluster_NA|2016/01/01:0.0081670861):0.0038800259,(KT998238|GF|ST_NA|Cluster_NA|2011/01/01:0.0038732735,KT998239|GF|ST_NA|Cluster_NA|2011/01/01:0.0029119469):0.0000059286):0.0187156668,(KEXV01034013|BR|ST_NA|Cluster_NA|2017/01/01:0.0239800340,((KEXV01036376|BR|ST_NA|Cluster_NA|2017/01/01:0.0012166270,KEXV01037527|BR|ST_NA|Cluster_NA|2016/01/01:0.0071391773):0.0000027755,KT737368|BR|ST_NA|Cluster_NA|2014/01/01:0.0167098375):0.0082279559):0.0058230090):0.0036505058,((KEXV01036060|BR|ST_NA|Cluster_NA|2016/01/01:0.0309339849,KT998282|GF|ST_NA|Cluster_NA|2012/01/01:0.0118440913):0.0025323022,KT998247|GF|ST_NA|Cluster_NA|2011/01/01:0.0235011096):0.0024307162):0.0000060999,(((((KEXV01036155|BR|ST_NA|Cluster_NA|2016/01/01:0.0317374475,KT998272|GF|ST_NA|Cluster_NA|2012/01/01:0.0075721836):0.0043198512,KT998268|GF|ST_NA|Cluster_NA|2012/01/01:0.0169348796):0.0082495396,KT998219|GF|ST_NA|Cluster_NA|2011/01/01:0.0151628382):0.0028902042,KT998257|GF|ST_NA|Cluster_NA|2012/01/01:0.0085908697):0.0018013768,KT998232|GF|ST_NA|Cluster_NA|2011/01/01:0.0260975399):0.0002563166):0.0084553921,(MF456662|US|ST_NA|Cluster_NA|2015/01/01:0.0207078820,MK817376|CU|ST_NA|Cluster_NA|2017/01/01:0.0461482218):0.0122723995):0.0056133233,(P-381-WC|PAN|ST_NA|Cluster_NA|2014/01/01:0.0203638983,P-538-AGC|PAN|ST_NA|Cluster_NA|2015/01/01:0.0217623128):0.0184167946):0.0010525684):0.0019470699,(((((((((((((CEC-19-0228|MEX|ST_1|Cluster_NA|2019/09/09:0.0000027755,(CEC-21-4241|MEX|ST_1|Cluster_NA|2021/07/08:0.0018008438,(CEC-21-4522|MEX|ST_1|Cluster_NA|2021/08/10:0.0003603315,CEC-21-4533|MEX|ST_1|Cluster_NA|2021/08/11:0.0014405143):0.0007187303):0.0000027755):0.0003562645,CEC-22-6804|MEX|ST_1|Cluster_NA|2022/03/15:0.0021915030):0.0000027755,CEC-22-6924|MEX|ST_1|Cluster_NA|2022/03/24:0.0084071484):0.0000065961,CEC-22-9305|MEX|ST_1|Cluster_NA|2022/10/14:0.0007337122):0.0076813653,CEC-22-7524|MEX|ST_2|Cluster_NA|2022/05/16:0.0070787466):0.0052462768,((CEC-20-1878|MEX|ST_1|Cluster_NA|2020/10/28:0.0072733634,CEC-22-8199|MEX|ST_1|Cluster_NA|2022/07/05:0.0112503955):0.0064800233,E3224-GES|MEX|ST_1|Cluster_NA|2017/01/01:0.0055377855):0.0008156016):0.0099982803,(((((CEC-20-1570|MEX|ST_1|Cluster_NA|2020/09/30:0.0133802278,(E0624-JACV|MEX|ST_1|Cluster_NA|2012/01/01:0.0007328622,E0851-GDNA|MEX|ST_1|Cluster_NA|2013/01/01:0.0021600240):0.0004663821):0.0007404146,CEC-21-4112|MEX|ST_2|Cluster_NA|2021/06/25:0.0170557340):0.0013175178,E4346-JASG|MEX|ST_3|Cluster_NA|2017/01/01:0.0043159628):0.0010570009,((CEC-21-3085|MEX|ST_1|Cluster_NA|2021/03/24:0.0007436207,CEC-22-6400|MEX|ST_1|Cluster_NA|2022/02/09:0.0010714708):0.0012173521,CEC-22-7886|MEX|ST_1|Cluster_NA|2022/06/09:0.0007143432):0.0122029091):0.0012942873,CEC-21-4627|MEX|ST_1|Cluster_NA|2021/08/19:0.0243515561):0.0072116029):0.0030997499,E1631-RAM|MEX|ST_1|Cluster_NA|2014/01/01:0.0187907025):0.0021602275,(((CEC-19-0719|MEX|ST_2|Cluster_NA|2019/11/04:0.0033940068,CEC-21-3244|MEX|ST_1|Cluster_NA|2021/04/12:0.0117870985):0.0185115727,CEC-20-1080|MEX|ST_2|Cluster_NA|2020/08/05:0.0299038968):0.0030942624,CEC-22-8854|MEX|ST_1|Cluster_NA|2022/08/31:0.0087545672):0.0059544823):0.0094704032,E0003-JLFA|MEX|ST_1|Cluster_NA|2011/01/01:0.0202530693):0.0067116342,((CEC-20-1945|MEX|ST_1|Cluster_NA|2020/11/06:0.0230835724,MF455982|US|ST_NA|Cluster_NA|2014/01/01:0.0364923974):0.0092497622,MF456642|US|ST_NA|Cluster_NA|2011/01/01:0.0233118775):0.0030895255):0.0036914582,(((((KEXV01032027|BR|ST_NA|Cluster_NA|2017/01/01:0.0273822259,(KEXV01036021|BR|ST_NA|Cluster_NA|2016/01/01:0.0258831022,((KEXV01036372|BR|ST_NA|Cluster_NA|2017/01/01:0.0127973511,KEXV01036416|BR|ST_NA|Cluster_NA|2017/01/01:0.0068800923):0.0037794443,KEXV01036435|BR|ST_NA|Cluster_NA|2017/01/01:0.0178854722):0.0104163248):0.0037527073):0.0050459586,KEXV01036428|BR|ST_NA|Cluster_NA|2017/01/01:0.0328342730):0.0161714842,(KEXV01034115|BR|ST_NA|Cluster_NA|2017/01/01:0.0334773476,(KEXV01041529|BR|ST_NA|Cluster_NA|2017/01/01:0.0198457411,KEXV01041703|BR|ST_NA|Cluster_NA|2017/01/01:0.0013458280):0.0343844143):0.0101503145):0.0033538184,E5833-FCF|MEX|ST_3|Cluster_NA|2018/01/01:0.0236824301):0.0005698440,(KEXV01034213|BR|ST_NA|Cluster_NA|2016/01/01:0.0504813639,KEXV01044073|BR|ST_NA|Cluster_NA|2016/01/01:0.0308795004):0.0035664062):0.0053192862):0.0000055545,KY579684|US|ST_NA|Cluster_NA|2012/01/01:0.0230718646):0.0029557613):0.0038162175,(((((((((((((((((((CEC-19-0231|MEX|ST_1|Cluster_NA|2019/09/09:0.0062153041,CEC-22-8021|MEX|ST_2|Cluster_NA|2022/06/21:0.0120204416):0.0003293134,(CEC-21-5009|MEX|ST_2|Cluster_NA|2021/09/28:0.0000027755,CEC-21-5026|MEX|ST_1|Cluster_NA|2021/09/29:0.0014576451):0.0103258370):0.0006838407,(CEC-21-4574|MEX|ST_1|Cluster_NA|2021/08/16:0.0100882484,(CEC-22-7311|MEX|ST_1|Cluster_NA|2022/04/28:0.0109586532,CEC-22-9106|MEX|ST_2|Cluster_NA|2022/09/27:0.0133871563):0.0020263122):0.0011433460):0.0066404398,CEC-22-7211|MEX|ST_1|Cluster_NA|2022/04/20:0.0134405035):0.0000027755,N-383-BJMM|NIC|ST_NA|Cluster_NA|2016/01/01:0.0022833675):0.0017823149,(CEC-20-0003|MEX|ST_1|Cluster_NA|2020/01/06:0.0042537419,CEC-22-7590|MEX|ST_1|Cluster_NA|2022/05/19:0.0098731444):0.0079440841):0.0026836154,CEC-22-8785|MEX|ST_1|Cluster_NA|2022/08/29:0.0205804977):0.0052196082,E6974-RGJ|MEX|ST_3|Cluster_NA|2018/01/01:0.0226263615):0.0037704665,(CEC-20-1423|MEX|ST_2|Cluster_NA|2020/09/11:0.0133881191,(CEC-22-6637|MEX|ST_1|Cluster_NA|2022/03/01:0.0024492004,CEC-22-8665|MEX|ST_2|Cluster_NA|2022/08/18:0.0106272097):0.0022986702):0.0140158436):0.0008713458,((CEC-21-3883|MEX|ST_1|Cluster_NA|2021/06/04:0.0135979142,E1411-CAGF|MEX|ST_1|Cluster_NA|2014/01/01:0.0035123320):0.0084919531,(CEC-22-7998|MEX|ST_1|Cluster_NA|2022/06/17:0.0070236652,CEC-22-8439|MEX|ST_2|Cluster_NA|2022/08/01:0.0055251608):0.0232246891):0.0078452401):0.0000061243,(CEC-22-9175|MEX|ST_1|Cluster_NA|2022/10/03:0.0238048622,(E0307-DNG|MEX|ST_3|Cluster_NA|2012/01/01:0.0091203336,E0309-TMC|MEX|ST_3|Cluster_NA|2012/01/01:0.0047271973):0.0062886109):0.0024933051):0.0033010043,((((((((((CEC-19-0320|MEX|ST_2|Cluster_NA|2019/09/18:0.0000027755,CEC-21-2373|MEX|ST_2|Cluster_NA|2021/01/14:0.0016694832):0.0011093904,(CEC-19-0585|MEX|ST_2|Cluster_NA|2019/10/16:0.0014469364,CEC-21-2434|MEX|ST_1|Cluster_NA|2021/01/20:0.0040278217):0.0004802424):0.0006814944,CEC-21-3250|MEX|ST_1|Cluster_NA|2021/04/12:0.0024137055):0.0050365037,CEC-22-9376|MEX|ST_2|Cluster_NA|2022/10/21:0.0196196849):0.0004992317,((CEC-22-8168|MEX|ST_1|Cluster_NA|2022/07/04:0.0007044206,(CEC-22-8245|MEX|ST_1|Cluster_NA|2022/07/07:0.0003627852,CEC-22-8559|MEX|ST_1|Cluster_NA|2022/08/10:0.0020282383):0.0016496759):0.0092267086,E2635-AMH|MEX|ST_1|Cluster_NA|2015/01/01:0.0043775653):0.0029054223):0.0014903239,(CEC-20-1170|MEX|ST_1|Cluster_NA|2020/08/14:0.0026318526,CEC-22-8081|MEX|ST_2|Cluster_NA|2022/06/27:0.0078951368):0.0039398417):0.0036206141,CEC-21-5878|MEX|ST_2|Cluster_NA|2021/12/09:0.0129061521):0.0033775193,((CEC-21-5466|MEX|ST_1|Cluster_NA|2021/11/05:0.0041364045,(CEC-22-7320|MEX|ST_1|Cluster_NA|2022/04/27:0.0000027755,CEC-22-7498|MEX|ST_1|Cluster_NA|2022/05/12:0.0004533655):0.0030977878):0.0022050500,E4627-CMLC|MEX|ST_1|Cluster_NA|2017/01/01:0.0090629831):0.0047841778):0.0089617875,((CEC-21-3543|MEX|ST_2|Cluster_NA|2021/05/06:0.0006712922,CEC-22-8798|MEX|ST_2|Cluster_NA|2022/08/30:0.0088272939):0.0098339288,E2518-GGR|MEX|ST_3|Cluster_NA|2015/01/01:0.0059081792):0.0003018553):0.0019309643,CEC-22-7648|MEX|ST_2|Cluster_NA|2022/05/23:0.0034670538):0.0186847797):0.0073169905,(((CEC-20-1313|MEX|ST_1|Cluster_NA|2020/08/31:0.0056454622,(CEC-22-9018|MEX|ST_2|Cluster_NA|2022/09/20:0.0003913931,CEC-22-9401|MEX|ST_1|Cluster_NA|2022/10/24:0.0082711563):0.0009325968):0.0028951104,CEC-21-4631|MEX|ST_2|Cluster_NA|2021/08/20:0.0201163073):0.0089823301,(((CEC-21-3564|MEX|ST_1|Cluster_NA|2021/05/06:0.0032091085,(CEC-22-8040|MEX|ST_1|Cluster_NA|2022/06/22:0.0041290496,CEC-22-9314|MEX|ST_2|Cluster_NA|2022/10/17:0.0035304552):0.0025571870):0.0060751566,((((CEC-21-4410|MEX|ST_1|Cluster_NA|2021/07/22:0.0073562796,CEC-22-6960|MEX|ST_1|Cluster_NA|2022/03/28:0.0068025783):0.0031396598,CEC-22-8866|MEX|ST_1|Cluster_NA|2022/09/02:0.0118426858):0.0006924940,CEC-21-4982|MEX|ST_1|Cluster_NA|2021/09/27:0.0122311226):0.0002978420,(CEC-21-4925|MEX|ST_1|Cluster_NA|2021/09/22:0.0049885229,CEC-22-7843|MEX|ST_1|Cluster_NA|2022/06/06:0.0022750530):0.0038343923):0.0014948310):0.0082990944,(CEC-21-4701|MEX|ST_2|Cluster_NA|2021/08/30:0.0150366905,(CEC-22-7677|MEX|ST_1|Cluster_NA|2022/05/25:0.0057226975,CEC-22-8405|MEX|ST_1|Cluster_NA|2022/07/21:0.0076654278):0.0054346814):0.0067200169):0.0035520586):0.0107978621):0.0149531025,((MF455594|US|ST_NA|Cluster_NA|2012/01/01:0.0283039939,E0391-SHL|MEX|ST_1|Cluster_NA|2012/01/01:0.0301959738):0.0037385145,((MF455677|US|ST_NA|Cluster_NA|2013/01/01:0.0028841817,(MF456015|US|ST_NA|Cluster_NA|2011/01/01:0.0000072234,MF456493|US|ST_NA|Cluster_NA|2013/01/01:0.0156193480):0.0057442959):0.0087584664,MF456300|US|ST_NA|Cluster_NA|2011/01/01:0.0236621794):0.0119471672):0.0000061243):0.0016372780,(E1056-MJOH|MEX|ST_3|Cluster_NA|2013/01/01:0.0091358822,E1450-JLSO|MEX|ST_3|Cluster_NA|2014/01/01:0.0212152956):0.0120585296):0.0007849282,((((((((CEC-19-0529|MEX|ST_1|Cluster_NA|2019/10/11:0.0036320802,CEC-21-4648|MEX|ST_1|Cluster_NA|2021/08/23:0.0087110125):0.0007711951,(CEC-21-2645|MEX|ST_2|Cluster_NA|2021/02/12:0.0027300204,CEC-21-4860|MEX|ST_2|Cluster_NA|2021/09/15:0.0056414468):0.0053036471):0.0022844929,CEC-22-8229|MEX|ST_1|Cluster_NA|2022/07/07:0.0053684794):0.0039876753,(CEC-22-5983|MEX|ST_1|Cluster_NA|2022/01/04:0.0092018949,E5048-GRHO|MEX|ST_1|Cluster_NA|2017/01/01:0.0008558177):0.0110536882):0.0081385781,(((CEC-21-3567|MEX|ST_1|Cluster_NA|2021/05/06:0.0161486987,CEC-22-8384|MEX|ST_1|Cluster_NA|2022/07/20:0.0259432741):0.0034658261,MG943003|US|ST_NA|Cluster_NA|2014/01/01:0.0272066360):0.0024252625,((CEC-22-8543|MEX|ST_2|Cluster_NA|2022/08/09:0.0044562755,E6312-MAVG|MEX|ST_3|Cluster_NA|2018/01/01:0.0154717264):0.0042361047,E5586-JGVT|MEX|ST_3|Cluster_NA|2017/01/01:0.0078508265):0.0037112234):0.0036082547):0.0136965185,(KEXV01043929|BR|ST_NA|Cluster_NA|2016/01/01:0.0124806961,KEXV01044037|BR|ST_NA|Cluster_NA|2016/01/01:0.0211737266):0.0318614092):0.0015577232,MF456222|US|ST_NA|Cluster_NA|2014/01/01:0.0237253897):0.0022880563,((((CEC-21-3102|MEX|ST_1|Cluster_NA|2021/03/26:0.0034622352,CEC-22-7551|MEX|ST_1|Cluster_NA|2022/05/16:0.0054755164):0.0045876657,(CEC-22-8300|MEX|ST_1|Cluster_NA|2022/07/14:0.0009817938,CEC-22-8301|MEX|ST_1|Cluster_NA|2022/07/14:0.0004422928):0.0036701245):0.0178738014,((((CEC-21-4252|MEX|ST_1|Cluster_NA|2021/07/09:0.0043072231,CEC-22-6387|MEX|ST_1|Cluster_NA|2022/02/08:0.0064992756):0.0064932892,E1186-GKC|MEX|ST_3|Cluster_NA|2013/01/01:0.0062841009):0.0019751451,(CEC-21-5214|MEX|ST_1|Cluster_NA|2021/10/14:0.0026583566,CEC-21-5246|MEX|ST_1|Cluster_NA|2021/10/18:0.0000027755):0.0210257586):0.0014483609,(E1646-SGL|MEX|ST_3|Cluster_NA|2014/01/01:0.0000027755,(E2836-EGT|MEX|ST_3|Cluster_NA|2016/01/01:0.0000027755,(E3016-EYCM|MEX|ST_3|Cluster_NA|2016/01/01:0.0028626604,E3490-AIVR|MEX|ST_3|Cluster_NA|2017/01/01:0.0060081699):0.0024175713):0.0052608196):0.0070495414):0.0044140419):0.0063763837,MK922801|US|ST_NA|Cluster_NA|2018/01/01:0.0383386091):0.0049148909):0.0020686711):0.0010394337,(((((CEC-19-0462|MEX|ST_1|Cluster_NA|2019/10/07:0.0343469175,(((CEC-21-2916|MEX|ST_1|Cluster_NA|2021/03/10:0.0189210531,((CEC-22-6350|MEX|ST_1|Cluster_NA|2022/02/03:0.0113329061,CEC-22-9626|MEX|ST_1|Cluster_NA|2022/11/16:0.0065116027):0.0051559958,((E3985-GAE|MEX|ST_3|Cluster_NA|2017/01/01:0.0000027755,E3989-DCV|MEX|ST_3|Cluster_NA|2017/01/01:0.0009467531):0.0108917145,E5576-SCR|MEX|ST_3|Cluster_NA|2017/01/01:0.0094327125):0.0053632592):0.0065458464):0.0191462851,(E3598-JRJN|MEX|ST_3|Cluster_NA|2017/01/01:0.0000065826,E5879-RAD|MEX|ST_3|Cluster_NA|2018/01/01:0.0019111916):0.0270282903):0.0021214844,CEC-21-4257|MEX|ST_1|Cluster_NA|2021/07/09:0.0328301039):0.0053893175):0.0021117993,(((((CEC-21-3531|MEX|ST_1|Cluster_NA|2021/05/04:0.0095240516,(CEC-21-3936|MEX|ST_2|Cluster_NA|2021/06/09:0.0064994706,CEC-22-8308|MEX|ST_1|Cluster_NA|2022/07/14:0.0058294292):0.0059538602):0.0034065455,CEC-21-5904|MEX|ST_1|Cluster_NA|2021/12/13:0.0182224662):0.0133181668,(((KEXV01031794|BR|ST_NA|Cluster_NA|2017/01/01:0.0010498376,MW545340|BR|ST_NA|Cluster_NA|2017/01/01:0.0010967497):0.0303706247,KEXV01039232|BR|ST_NA|Cluster_NA|2017/01/01:0.0555575909):0.0214094972,KEXV01036188|BR|ST_NA|Cluster_NA|2017/01/01:0.0361239561):0.0000076137):0.0038075496,E3007-AAA|MEX|ST_3|Cluster_NA|2016/01/01:0.0232571410):0.0009141455,(((CEC-22-7373|MEX|ST_1|Cluster_NA|2022/05/04:0.0150608705,E4278-GRT|MEX|ST_2|Cluster_NA|2017/01/01:0.0087037361):0.0016994805,CEC-22-8587|MEX|ST_1|Cluster_NA|2022/08/12:0.0128311282):0.0134122168,E1384-FRE|MEX|ST_2|Cluster_NA|2014/01/01:0.0169614394):0.0114118956):0.0039410186):0.0000075587,(((((((CEC-19-0699|MEX|ST_1|Cluster_NA|2019/10/30:0.0067901856,CEC-22-6617|MEX|ST_2|Cluster_NA|2022/02/28:0.0037266893):0.0108702891,CEC-21-4392|MEX|ST_1|Cluster_NA|2021/07/21:0.0153886164):0.0010624462,CEC-22-7613|MEX|ST_2|Cluster_NA|2022/05/20:0.0195823355):0.0115794202,((((CEC-20-1412|MEX|ST_2|Cluster_NA|2020/09/11:0.0168950358,((((CEC-20-1709|MEX|ST_2|Cluster_NA|2020/10/13:0.0056963056,CEC-22-7321|MEX|ST_2|Cluster_NA|2022/04/28:0.0015268304):0.0004527674,((CEC-20-1901|MEX|ST_2|Cluster_NA|2020/10/30:0.0024832905,CEC-21-5329|MEX|ST_2|Cluster_NA|2021/10/25:0.0010902697):0.0004104000,CEC-22-7087|MEX|ST_1|Cluster_NA|2022/04/06:0.0000065826):0.0047482075):0.0006660928,CEC-22-6458|MEX|ST_1|Cluster_NA|2022/02/14:0.0022264363):0.0003549957,CEC-21-4323|MEX|ST_2|Cluster_NA|2021/07/14:0.0018776304):0.0122013922):0.0027734769,E2415-EJHZ|MEX|ST_3|Cluster_NA|2015/01/01:0.0104020143):0.0000075542,CEC-22-8254|MEX|ST_1|Cluster_NA|2022/07/08:0.0168218209):0.0040154993,CEC-21-3146|MEX|ST_1|Cluster_NA|2021/03/30:0.0278729894):0.0142024267):0.0004644911,(((CEC-22-6537|MEX|ST_1|Cluster_NA|2022/02/18:0.0150003216,CEC-22-8429|MEX|ST_2|Cluster_NA|2022/08/01:0.0151623748):0.0012988467,CEC-22-8971|MEX|ST_1|Cluster_NA|2022/09/13:0.0075927756):0.0180851954,CEC-22-9700|MEX|ST_1|Cluster_NA|2022/11/29:0.0294514707):0.0009515927):0.0011876871,(((CEC-21-3824|MEX|ST_2|Cluster_NA|2021/05/31:0.0196105609,((E2656-EYMM|MEX|ST_3|Cluster_NA|2015/01/01:0.0036137079,E2657-OJYR|MEX|ST_3|Cluster_NA|2015/01/01:0.0007267933):0.0057530456,E6799-SLA|MEX|ST_3|Cluster_NA|2018/01/01:0.0069091875):0.0043066548):0.0012382969,(MG943445|US|ST_NA|Cluster_NA|2015/01/01:0.0294856322,E5891-LFSE|MEX|ST_3|Cluster_NA|2018/01/01:0.0230132721):0.0000056957):0.0027108244,(E6462-JJRA|MEX|ST_3|Cluster_NA|2018/01/01:0.0078651949,E7309-SOHV|MEX|ST_3|Cluster_NA|2018/01/01:0.0094719018):0.0108213313):0.0027781974):0.0017807659,((((CEC-21-5215|MEX|ST_1|Cluster_NA|2021/10/14:0.0007822865,CEC-21-5842|MEX|ST_1|Cluster_NA|2021/12/07:0.0000027755):0.0170544139,((E1261-FTC|MEX|ST_3|Cluster_NA|2013/01/01:0.0029650155,E3170-JMGG|MEX|ST_3|Cluster_NA|2017/01/01:0.0058249043):0.0019665077,E3470-MDG|MEX|ST_3|Cluster_NA|2017/01/01:0.0058629948):0.0127808362):0.0019246634,E3271-MGM|MEX|ST_3|Cluster_NA|2017/01/01:0.0258319484):0.0031683045,(CEC-22-7086|MEX|ST_1|Cluster_NA|2022/04/06:0.0000078280,CEC-22-7127|MEX|ST_2|Cluster_NA|2022/04/08:0.0025798973):0.0260007346):0.0131144767):0.0109177588):0.0000056443,((((((((((((((CEC-19-0559|MEX|ST_2|Cluster_338|2019/10/16:0.0014501168,((CEC-19-0833|MEX|ST_1|Cluster_338|2019/11/15:0.0010926746,CEC-19-0930|MEX|ST_1|Cluster_338|2019/11/27:0.0018113641):0.0014455792,(((CEC-21-3066|MEX|ST_1|Cluster_338|2021/03/24:0.0029241492,CEC-21-4534|MEX|ST_1|Cluster_338|2021/08/11:0.0007456641):0.0003406538,CEC-21-3794|MEX|ST_1|Cluster_338|2021/05/26:0.0007206468):0.0000027755,CEC-21-3663|MEX|ST_1|Cluster_338|2021/05/18:0.0000027755):0.0010814043):0.0000027755):0.0000027755,(CEC-20-1307|MEX|ST_1|Cluster_338|2020/08/31:0.0022011294,(CEC-21-2316|MEX|ST_1|Cluster_338|2021/01/07:0.0003586509,(CEC-22-6059|MEX|ST_1|Cluster_338|2022/01/10:0.0047518293,CEC-22-6585|MEX|ST_2|Cluster_338|2022/02/24:0.0029425359):0.0007207285):0.0003612678):0.0000027755):0.0000027755,CEC-21-5502|MEX|ST_1|Cluster_338|2021/11/09:0.0062109673):0.0003650233,(CEC-20-2112|MEX|ST_1|Cluster_338|2020/11/25:0.0010912079,CEC-22-9694|MEX|ST_1|Cluster_338|2022/11/28:0.0055152158):0.0000027755):0.0000060547,CEC-21-3693|MEX|ST_1|Cluster_338|2021/05/19:0.0014552958):0.0007539469,((CEC-21-3828|MEX|ST_1|Cluster_338|2021/06/01:0.0000027755,CEC-21-3838|MEX|ST_2|Cluster_338|2021/06/01:0.0000027755):0.0020327913,CEC-22-6719|MEX|ST_1|Cluster_338|2022/03/07:0.0003676768):0.0015675568):0.0009306210,CEC-21-3608|MEX|ST_1|Cluster_338|2021/05/11:0.0079032141):0.0050934159,(CEC-21-2448|MEX|ST_1|Cluster_338|2021/01/21:0.0007359507,CEC-22-9016|MEX|ST_1|Cluster_NA|2022/09/20:0.0130639317):0.0034395400):0.0020592459,CEC-22-6640|MEX|ST_1|Cluster_NA|2022/03/01:0.0073773040):0.0219396151,E4968-MMO|MEX|ST_3|Cluster_NA|2017/01/01:0.0233067454):0.0084737065,(CEC-20-1506|MEX|ST_1|Cluster_NA|2020/09/23:0.0314600014,(CEC-22-7585|MEX|ST_2|Cluster_NA|2022/05/19:0.0041517649,CEC-22-9117|MEX|ST_1|Cluster_NA|2022/09/28:0.0105935631):0.0125671690):0.0024398135):0.0012151081,((((((CEC-19-0728|MEX|ST_2|Cluster_NA|2019/11/06:0.0065801420,CEC-21-2568|MEX|ST_1|Cluster_NA|2021/02/05:0.0077887035):0.0095639890,CEC-20-2028|MEX|ST_1|Cluster_NA|2020/11/13:0.0177305053):0.0032378183,CEC-19-1000|MEX|ST_1|Cluster_NA|2019/12/09:0.0101376642):0.0004357066,(CEC-21-3836|MEX|ST_1|Cluster_NA|2021/06/01:0.0006426192,CEC-21-3837|MEX|ST_2|Cluster_NA|2021/06/01:0.0028674983):0.0097293952):0.0000068292,((((((CEC-20-1599|MEX|ST_1|Cluster_NA|2020/10/02:0.0036872236,(CEC-21-4223|MEX|ST_1|Cluster_NA|2021/07/07:0.0054511464,CEC-22-7487|MEX|ST_1|Cluster_NA|2022/05/12:0.0008146615):0.0003651397):0.0003643613,CEC-21-3926|MEX|ST_1|Cluster_NA|2021/06/09:0.0026233378):0.0007872607,(CEC-21-5121|MEX|ST_1|Cluster_NA|2021/10/06:0.0014769891,(CEC-21-5874|MEX|ST_1|Cluster_NA|2021/12/09:0.0029804932,(CEC-22-6288|MEX|ST_1|Cluster_NA|2022/01/28:0.0029464855,CEC-22-9785|MEX|ST_1|Cluster_NA|2022/12/07:0.0000065826):0.0028101288):0.0016233731):0.0003301064):0.0068921042,CEC-20-2235|MEX|ST_2|Cluster_NA|2020/12/08:0.0029413844):0.0023017402,(CEC-22-9010|MEX|ST_2|Cluster_NA|2022/09/20:0.0071618674,CEC-22-9557|MEX|ST_1|Cluster_NA|2022/11/10:0.0057133581):0.0042779387):0.0047006827,(((CEC-20-2026|MEX|ST_1|Cluster_NA|2020/11/13:0.0052380258,CEC-21-2687|MEX|ST_1|Cluster_NA|2021/02/17:0.0060099557):0.0004955053,CEC-21-2354|MEX|ST_1|Cluster_NA|2021/01/12:0.0000027755):0.0033097776,CEC-22-9338|MEX|ST_1|Cluster_NA|2022/10/19:0.0134891238):0.0010954001):0.0003901639):0.0011066247,CEC-21-3214|MEX|ST_1|Cluster_NA|2021/04/07:0.0048910569):0.0139336911):0.0006297909,((((CEC-20-1025|MEX|ST_2|Cluster_NA|2020/07/28:0.0060429372,(((CEC-21-2913|MEX|ST_1|Cluster_NA|2021/03/09:0.0115358432,CEC-22-7367|MEX|ST_1|Cluster_NA|2022/05/03:0.0032135941):0.0009170244,((CEC-21-3458|MEX|ST_1|Cluster_NA|2021/04/27:0.0105868471,E5675-ECR|MEX|ST_1|Cluster_NA|2017/01/01:0.0119159720):0.0014396967,((CEC-21-3929|MEX|ST_1|Cluster_NA|2021/06/09:0.0090350261,E5679-DCR|MEX|ST_1|Cluster_NA|2017/01/01:0.0124451617):0.0020037897,CEC-22-6810|MEX|ST_1|Cluster_NA|2022/03/15:0.0186755624):0.0011782101):0.0018999381):0.0003934318,(((CEC-21-3868|MEX|ST_1|Cluster_NA|2021/06/03:0.0032057813,(CEC-21-4319|MEX|ST_2|Cluster_NA|2021/07/14:0.0000027755,CEC-21-5830|MEX|ST_2|Cluster_NA|2021/12/06:0.0023268472):0.0005932634):0.0053250642,E4626-ARCM|MEX|ST_1|Cluster_NA|2017/01/01:0.0009863194):0.0073919913,(CEC-22-7504|MEX|ST_1|Cluster_NA|2022/05/13:0.0055697551,E3407-JLP|MEX|ST_3|Cluster_NA|2017/01/01:0.0039248766):0.0067408868):0.0011843510):0.0007881162):0.0016632181,CEC-20-1105|MEX|ST_2|Cluster_NA|2020/08/10:0.0079027518):0.0091587982,((CEC-20-2080|MEX|ST_2|Cluster_NA|2020/11/23:0.0149880884,E2040-TLA|MEX|ST_1|Cluster_NA|2015/01/01:0.0162100530):0.0036572688,((CEC-21-3160|MEX|ST_1|Cluster_NA|2021/04/05:0.0080491133,CEC-22-6605|MEX|ST_1|Cluster_NA|2022/02/25:0.0045331974):0.0006284442,(CEC-21-5373|MEX|ST_1|Cluster_NA|2021/10/27:0.0044045001,(CEC-22-8585|MEX|ST_1|Cluster_NA|2022/08/12:0.0079017284,E3647-EPB|MEX|ST_3|Cluster_NA|2017/01/01:0.0100217435):0.0031123659):0.0018617855):0.0083676939):0.0028491988):0.0121542026,CEC-22-8734|MEX|ST_2|Cluster_NA|2022/08/24:0.0427460174):0.0069970531):0.0007534042,((((((CEC-20-1461|MEX|ST_1|Cluster_NA|2020/09/17:0.0003716217,CEC-21-5055|MEX|ST_1|Cluster_NA|2021/09/30:0.0018015414):0.0067614180,(CEC-20-1870|MEX|ST_1|Cluster_NA|2020/10/28:0.0107040472,((CEC-21-2846|MEX|ST_2|Cluster_NA|2021/03/04:0.0032720478,CEC-22-8597|MEX|ST_2|Cluster_NA|2022/08/12:0.0021172930):0.0003471669,(CEC-21-5439|MEX|ST_2|Cluster_NA|2021/11/04:0.0018768955,CEC-22-8697|MEX|ST_1|Cluster_NA|2022/08/22:0.0025517538):0.0015485045):0.0047454877):0.0011640968):0.0013037782,CEC-20-1893|MEX|ST_1|Cluster_NA|2020/10/30:0.0097179363):0.0031701323,(CEC-21-3562|MEX|ST_1|Cluster_NA|2021/05/06:0.0108634740,CEC-22-9630|MEX|ST_2|Cluster_NA|2022/11/22:0.0034363615):0.0028249293):0.0025770613,CEC-21-2943|MEX|ST_1|Cluster_NA|2021/03/11:0.0093350034):0.0230805338,(E4080-GAS|MEX|ST_3|Cluster_NA|2017/01/01:0.0021126293,E4081-VSR|MEX|ST_3|Cluster_NA|2017/01/01:0.0028552757):0.0247929322):0.0015998569):0.0087243939):0.0019415590,(((CEC-19-0836|MEX|ST_1|Cluster_NA|2019/11/15:0.0363307142,(((MG943468|US|ST_NA|Cluster_NA|2015/01/01:0.0018046443,MG943522|US|ST_NA|Cluster_NA|2016/01/01:0.0006069833):0.0008308430,MG943494|US|ST_NA|Cluster_NA|2016/01/01:0.0017988823):0.0279080507,((E1650-BMGC|MEX|ST_3|Cluster_NA|2014/01/01:0.0217347316,(((E4310-LAMM|MEX|ST_3|Cluster_NA|2017/01/01:0.0060481503,E7099-PASI|MEX|ST_3|Cluster_NA|2018/01/01:0.0150170071):0.0000065826,(E4371-MRS|MEX|ST_3|Cluster_NA|2017/01/01:0.0210964390,E4823-GCDM|MEX|ST_3|Cluster_NA|2017/01/01:0.0185998927):0.0040096764):0.0031617919,E6448-MCHP|MEX|ST_3|Cluster_NA|2018/01/01:0.0104510862):0.0096296976):0.0095928639,E7286-JGPV|MEX|ST_3|Cluster_NA|2018/01/01:0.0094093619):0.0015676728):0.0047525838):0.0029011775,((((CEC-21-3429|MEX|ST_1|Cluster_NA|2021/04/23:0.0022612578,E6097-ORD|MEX|ST_3|Cluster_NA|2018/01/01:0.0212099504):0.0057142833,((E3337-FBLR|MEX|ST_3|Cluster_NA|2017/01/01:0.0009429232,E7293-RML|MEX|ST_3|Cluster_NA|2018/01/01:0.0009455102):0.0010494725,E7294-RLG|MEX|ST_3|Cluster_NA|2018/01/01:0.0000027755):0.0166124106):0.0135424568,(MF456594|US|ST_NA|Cluster_NA|2012/01/01:0.0425307826,E6265-VHGS|MEX|ST_3|Cluster_NA|2018/01/01:0.0293730500):0.0074441423):0.0043752817,E2536-HAB|MEX|ST_1|Cluster_NA|2015/01/01:0.0258709777):0.0054072126):0.0017875125,(((CEC-21-2497|MEX|ST_1|Cluster_NA|2021/01/27:0.0058951831,E5429-ALM|MEX|ST_3|Cluster_NA|2017/01/01:0.0095590204):0.0047102708,(CEC-21-4433|MEX|ST_2|Cluster_NA|2021/08/02:0.0052184370,CEC-22-7833|MEX|ST_1|Cluster_NA|2022/06/06:0.0039324853):0.0093470312):0.0284259931,((CEC-21-2586|MEX|ST_1|Cluster_NA|2021/02/08:0.0107085741,CEC-21-4276|MEX|ST_1|Cluster_NA|2021/07/12:0.0067317943):0.0064031334,CEC-21-5892|MEX|ST_1|Cluster_NA|2021/12/10:0.0163606258):0.0139616521):0.0014990397):0.0000068270):0.0001149161):0.0035978516,((((((((((KEXV01006976|BR|ST_NA|Cluster_NA|2014/01/01:0.0334756383,(KEXV01034639|BR|ST_NA|Cluster_NA|2016/01/01:0.0448612316,KEXV01035206|BR|ST_NA|Cluster_NA|2017/01/01:0.0298668426):0.0029522209):0.0016430865,KEXV01035153|BR|ST_NA|Cluster_NA|2017/01/01:0.0135128492):0.0000069098,KEXV01035041|BR|ST_NA|Cluster_NA|2017/01/01:0.0269185716):0.0039608966,KEXV01034881|BR|ST_NA|Cluster_NA|2016/01/01:0.0191960748):0.0010350742,KEXV01034545|BR|ST_NA|Cluster_NA|2016/01/01:0.0485761309):0.0042946102,(KEXV01007000|BR|ST_NA|Cluster_NA|2014/01/01:0.0148428972,KEXV01034949|BR|ST_NA|Cluster_NA|2016/01/01:0.0170222093):0.0216129413):0.0090988738,E4247-RBA|MEX|ST_3|Cluster_NA|2017/01/01:0.0549954309):0.0098435294,MH354737|US|ST_NA|Cluster_NA|2012/01/01:0.0338675872):0.0027980146,(((((((((E0208-CAJC|MEX|ST_3|Cluster_NA|2012/01/01:0.0066082310,E6492-HCM|MEX|ST_3|Cluster_NA|2018/01/01:0.0167888710):0.0125270884,(E4348-GOT|MEX|ST_3|Cluster_NA|2017/01/01:0.0151841239,(E4576-CMBF|MEX|ST_3|Cluster_NA|2017/01/01:0.0032070725,E5800-DPC|MEX|ST_3|Cluster_NA|2017/01/01:0.0009082659):0.0186822904):0.0033122052):0.0026042919,E3228-NACM|MEX|ST_3|Cluster_NA|2017/01/01:0.0085844323):0.0003709690,(((E1447-HGG|MEX|ST_3|Cluster_NA|2014/01/01:0.0082852140,E3219-MEGO|MEX|ST_3|Cluster_NA|2017/01/01:0.0109833230):0.0189915014,(E2309-MFA|MEX|ST_3|Cluster_NA|2015/01/01:0.0254969135,(E6344-KSCC|MEX|ST_3|Cluster_NA|2018/01/01:0.0047511345,E7053-JHM|MEX|ST_3|Cluster_NA|2018/01/01:0.0043687280):0.0195616431):0.0015777851):0.0000064908,E7410-SON|MEX|ST_3|Cluster_NA|2018/01/01:0.0126241697):0.0018366606):0.0027044296,E6054-ERRR|MEX|ST_3|Cluster_NA|2018/01/01:0.0100929843):0.0000056792,(E0765-YGM|MEX|ST_3|Cluster_NA|2012/01/01:0.0091906975,((((E4073-VMPR|MEX|ST_3|Cluster_NA|2017/01/01:0.0243026373,(E5999-LAPJ|MEX|ST_3|Cluster_NA|2018/01/01:0.0112656677,E6108-FDH|MEX|ST_3|Cluster_NA|2018/01/01:0.0137459469):0.0033494375):0.0067756927,(E4579-BPCD|MEX|ST_3|Cluster_NA|2017/01/01:0.0211411552,E5129-EPT|MEX|ST_3|Cluster_NA|2017/01/01:0.0150872205):0.0029985860):0.0008808384,(E4963-CYCZ|MEX|ST_3|Cluster_NA|2017/01/01:0.0168494739,E6101-LAGC|MEX|ST_3|Cluster_NA|2018/01/01:0.0349101696):0.0000071367):0.0000061101,E4385-EMG|MEX|ST_3|Cluster_NA|2017/01/01:0.0191997155):0.0013685188):0.0009909692):0.0007578395,E5907-JEAE|MEX|ST_3|Cluster_NA|2018/01/01:0.0230159169):0.0092775901,((((E1093-CHG|MEX|ST_3|Cluster_NA|2013/01/01:0.0007876666,E1097-DLM|MEX|ST_3|Cluster_NA|2013/01/01:0.0040000960):0.0060439175,E7073-WCN|MEX|ST_3|Cluster_NA|2018/01/01:0.0099040954):0.0194726204,E2882-OHC|MEX|ST_3|Cluster_NA|2016/01/01:0.0350859019):0.0087461009,(((E1974-SVG|MEX|ST_3|Cluster_NA|2015/01/01:0.0378487552,(E3034-MAG|MEX|ST_3|Cluster_NA|2016/01/01:0.0034804504,(E6062-AGM|MEX|ST_3|Cluster_NA|2018/01/01:0.0010359681,E6232-FNCA|MEX|ST_3|Cluster_NA|2018/01/01:0.0051966105):0.0003303238):0.0314873434):0.0025404402,E2470-IMM|MEX|ST_3|Cluster_NA|2015/01/01:0.0296403278):0.0065320188,((E2708-RVM|MEX|ST_3|Cluster_NA|2015/01/01:0.0141494787,E5307-BEJM|MEX|ST_3|Cluster_NA|2017/01/01:0.0129688947):0.0172175321,E7462-JCHC|MEX|ST_3|Cluster_NA|2018/01/01:0.0250326562):0.0013157285):0.0000070911):0.0000058183):0.0028611288,(E0713-JLAC|MEX|ST_3|Cluster_NA|2012/01/01:0.0014219274,E0714-BAG|MEX|ST_3|Cluster_NA|2012/01/01:0.0115932316):0.0155226158):0.0076521373):0.0039802615,((((KY190204|US|ST_NA|Cluster_NA|2013/01/01:0.0119939365,MG943685|US|ST_NA|Cluster_NA|2016/01/01:0.0211977404):0.0004328817,(((MG942131|US|ST_NA|Cluster_NA|2011/01/01:0.0102238174,MG943235|US|ST_NA|Cluster_NA|2015/01/01:0.0144320872):0.0013957819,(MG943260|US|ST_NA|Cluster_NA|2015/01/01:0.0014770472,MG943268|US|ST_NA|Cluster_NA|2015/01/01:0.0019371595):0.0060275316):0.0042607710,(MG943207|US|ST_NA|Cluster_NA|2014/01/01:0.0051461131,MG943719|US|ST_NA|Cluster_NA|2016/01/01:0.0108095814):0.0110495150):0.0023199047):0.0125101219,E4501-JAGO|MEX|ST_3|Cluster_NA|2017/01/01:0.0391496594):0.0160533295,((MF457276|US|ST_NA|Cluster_NA|2013/01/01:0.0222455960,E5822-MSL|MEX|ST_1|Cluster_NA|2018/01/01:0.0398093300):0.0067625063,((((((E0425-YCR|MEX|ST_3|Cluster_NA|2012/01/01:0.0007304413,E2437-JGG|MEX|ST_3|Cluster_NA|2015/01/01:0.0050580514):0.0007234056,E0426-SIAS|MEX|ST_3|Cluster_NA|2012/01/01:0.0043482959):0.0007014092,(E2436-JVR|MEX|ST_3|Cluster_NA|2015/01/01:0.0036623828,E2629-JPPG|MEX|ST_3|Cluster_NA|2015/01/01:0.0021686551):0.0007293233):0.0042916881,E3681-JNMB|MEX|ST_3|Cluster_NA|2017/01/01:0.0127360695):0.0237455875,(E0772-JBB|MEX|ST_3|Cluster_NA|2012/01/01:0.0061880551,E4077-SARF|MEX|ST_3|Cluster_NA|2017/01/01:0.0240081300):0.0065433987):0.0055100217,(E0476-JAHR|MEX|ST_3|Cluster_NA|2012/01/01:0.0098440869,(E1543-JGR|MEX|ST_3|Cluster_NA|2014/01/01:0.0204999132,((E1732-PML|MEX|ST_3|Cluster_NA|2014/01/01:0.0000027755,(E3325-JBM|MEX|ST_3|Cluster_NA|2017/01/01:0.0029109106,E3445-JPVF|MEX|ST_3|Cluster_NA|2017/01/01:0.0009300234):0.0042635775):0.0048593585,E6731-IAG|MEX|ST_3|Cluster_NA|2018/01/01:0.0177693769):0.0075913932):0.0054556446):0.0157673296):0.0169610950):0.0014340976):0.0021851351):0.0000066934):0.0015914604,(((KEXV01012113|BR|ST_NA|Cluster_NA|2014/01/01:0.0179056641,(((KEXV01034383|BR|ST_NA|Cluster_NA|2017/01/01:0.0097524862,(KEXV01035716|BR|ST_NA|Cluster_NA|2016/01/01:0.0218207752,KEXV01035849|BR|ST_NA|Cluster_NA|2017/01/01:0.0155998147):0.0018957649):0.0013230173,KF782698|BR|ST_NA|Cluster_NA|2012/01/01:0.0134492568):0.0024221175,(KEXV01035804|BR|ST_NA|Cluster_NA|2016/01/01:0.0063052360,KEXV01035863|BR|ST_NA|Cluster_NA|2017/01/01:0.0355212755):0.0081395309):0.0009764337):0.0021118468,KEXV01035944|BR|ST_NA|Cluster_NA|2017/01/01:0.0151931271):0.0008758691,((KEXV01027476|BR|ST_NA|Cluster_NA|2014/01/01:0.0153702533,KEXV01035916|BR|ST_NA|Cluster_NA|2017/01/01:0.0105167713):0.0082455239,(KEXV01035850|BR|ST_NA|Cluster_NA|2017/01/01:0.0369348811,KEXV01035889|BR|ST_NA|Cluster_NA|2017/01/01:0.0382206682):0.0033519576):0.0011039428):0.0111623683):0.0005570810):0.0015231865,(((((((((((((CEC-19-0254|MEX|ST_1|Cluster_NA|2019/09/11:0.0042593189,CEC-21-5375|MEX|ST_1|Cluster_NA|2021/10/27:0.0051700657):0.0017497885,(CEC-20-1141|MEX|ST_1|Cluster_NA|2020/08/13:0.0041123766,E4332-MHSS|MEX|ST_3|Cluster_NA|2017/01/01:0.0047327549):0.0027455746):0.0137448880,CEC-22-9156|MEX|ST_1|Cluster_NA|2022/09/30:0.0104034167):0.0018160689,(CEC-21-3903|MEX|ST_1|Cluster_NA|2021/06/08:0.0106368291,CEC-21-4318|MEX|ST_1|Cluster_NA|2021/07/14:0.0182531542):0.0014843106):0.0026561668,((CEC-20-1701|MEX|ST_1|Cluster_NA|2020/10/13:0.0123689618,E2185-EPG|MEX|ST_3|Cluster_NA|2015/01/01:0.0115286664):0.0090765362,CEC-22-9798|MEX|ST_1|Cluster_NA|2022/12/07:0.0280171200):0.0010156050):0.0057959925,(((CEC-21-4516|MEX|ST_1|Cluster_NA|2021/08/09:0.0220914334,E3526-JLRP|MEX|ST_3|Cluster_NA|2017/01/01:0.0035326748):0.0075742271,((E2511-OCR|MEX|ST_3|Cluster_NA|2015/01/01:0.0025606976,E4517-MAFT|MEX|ST_3|Cluster_NA|2017/01/01:0.0055118826):0.0010631255,E4703-JJTB|MEX|ST_3|Cluster_NA|2017/01/01:0.0036993987):0.0019574689):0.0000027755,E3739-MCGA|MEX|ST_3|Cluster_NA|2017/01/01:0.0121470986):0.0068537123):0.0003053142,E7350-SVE|MEX|ST_3|Cluster_NA|2018/01/01:0.0113065724):0.0023419939,(E1685-GRV|MEX|ST_1|Cluster_NA|2014/01/01:0.0055346958,E1712-IHR|MEX|ST_1|Cluster_NA|2014/01/01:0.0021751577):0.0045306606):0.0054915443,(E4919-JNM|MEX|ST_3|Cluster_NA|2017/01/01:0.0131317770,E5606-SZFR|MEX|ST_3|Cluster_NA|2017/01/01:0.0206946840):0.0022454965):0.0137589282,MH354760|US|ST_NA|Cluster_NA|2012/01/01:0.0231857337):0.0047543372,MG800381|US|ST_NA|Cluster_NA|2011/01/01:0.0257508562):0.0012347654,((((((CEC-20-2215|MEX|ST_2|Cluster_NA|2020/12/07:0.0184897119,((CEC-21-3251|MEX|ST_1|Cluster_NA|2021/04/12:0.0030916370,(CEC-21-3647|MEX|ST_1|Cluster_NA|2021/05/14:0.0000027755,(CEC-22-6102|MEX|ST_1|Cluster_NA|2022/01/13:0.0000027755,CEC-22-7372|MEX|ST_1|Cluster_NA|2022/05/04:0.0000027755):0.0014268152):0.0051404230):0.0204598270,E7470-MCNL|MEX|ST_3|Cluster_NA|2018/01/01:0.0494469906):0.0050956323):0.0090827241,((CEC-21-3156|MEX|ST_2|Cluster_NA|2021/04/05:0.0112345342,CEC-21-3942|MEX|ST_2|Cluster_NA|2021/06/10:0.0029669078):0.0198980557,(E6773-GGR|MEX|ST_3|Cluster_NA|2018/01/01:0.0028782255,E6783-CMRC|MEX|ST_3|Cluster_NA|2018/01/01:0.0035887071):0.0172914115):0.0119514516):0.0046522643,E4670-LMN|MEX|ST_3|Cluster_NA|2017/01/01:0.0224118543):0.0085331911,(((((CEC-21-2677|MEX|ST_1|Cluster_NA|2021/02/16:0.0263034916,CEC-21-3825|MEX|ST_1|Cluster_NA|2021/05/31:0.0208915006):0.0103179950,CEC-21-3128|MEX|ST_2|Cluster_NA|2021/03/29:0.0337671639):0.0089529317,((KY819345|US|ST_NA|Cluster_NA|2014/01/01:0.0094135014,MT744595|US|ST_NA|Cluster_NA|2014/01/01:0.0031583198):0.0385570410,((E1772-LRL|MEX|ST_3|Cluster_NA|2014/01/01:0.0008191598,E3114-WRL|MEX|ST_3|Cluster_NA|2016/01/01:0.0028777579):0.0219807333,E2764-ECC|MEX|ST_3|Cluster_NA|2016/01/01:0.0156749592):0.0114922445):0.0064267952):0.0004857172,(KEXV01039319|BR|ST_NA|Cluster_NA|2017/01/01:0.0257941501,E6441-JLCC|MEX|ST_3|Cluster_NA|2018/01/01:0.0280122506):0.0007334749):0.0010473601,(((CEC-21-4804|MEX|ST_2|Cluster_NA|2021/09/08:0.0044191505,CEC-21-5383|MEX|ST_1|Cluster_NA|2021/10/28:0.0004234426):0.0239696906,MH355092|US|ST_NA|Cluster_NA|2015/01/01:0.0469680345):0.0066026800,((((MG800433|US|ST_NA|Cluster_NA|2011/01/01:0.0000027755,MG800434|US|ST_NA|Cluster_NA|2011/01/01:0.0009533153):0.0190755091,MG942863|US|ST_NA|Cluster_NA|2013/01/01:0.0046947465):0.0237977489,(E3846-HNG|MEX|ST_3|Cluster_NA|2017/01/01:0.0143486035,((E4402-EACM|MEX|ST_3|Cluster_NA|2017/01/01:0.0069280667,E7504-EHBN|MEX|ST_3|Cluster_NA|2018/01/01:0.0123504076):0.0042817614,E5435-CEB|MEX|ST_3|Cluster_NA|2017/01/01:0.0144182643):0.0084058821):0.0177062346):0.0003515706,(MG943022|US|ST_NA|Cluster_NA|2014/01/01:0.0064204680,MG943252|US|ST_NA|Cluster_NA|2015/01/01:0.0129098310):0.0350081398):0.0013300954):0.0011297088):0.0049591969):0.0014926083,(((KEXV01009071|BR|ST_NA|Cluster_NA|2015/01/01:0.0226371269,(KEXV01038595|BR|ST_NA|Cluster_NA|2016/01/01:0.0234446215,(KEXV01039010|BR|ST_NA|Cluster_NA|2016/01/01:0.0189967914,KEXV01039219|BR|ST_NA|Cluster_NA|2017/01/01:0.0392549602):0.0029576257):0.0033951648):0.0192508482,(MG943085|US|ST_NA|Cluster_NA|2014/01/01:0.0266142072,E4234-AIMB|MEX|ST_3|Cluster_NA|2017/01/01:0.0335830052):0.0093664218):0.0005498380,((KEXV01031964|BR|ST_NA|Cluster_NA|2016/01/01:0.0149465779,KEXV01032020|BR|ST_NA|Cluster_NA|2017/01/01:0.0019537944):0.0222854942,(KEXV01036093|BR|ST_NA|Cluster_NA|2016/01/01:0.0201923177,KEXV01036419|BR|ST_NA|Cluster_NA|2017/01/01:0.0257354706):0.0029619402):0.0098331120):0.0027552368):0.0022475109,(MF455862|US|ST_NA|Cluster_NA|2015/01/01:0.0202690466,(MG943175|US|ST_NA|Cluster_NA|2014/01/01:0.0000027755,MG943300|US|ST_NA|Cluster_NA|2015/01/01:0.0000027755):0.0232797048):0.0069858051):0.0042833161):0.0010218174,(((((((((((CEC-20-1310|MEX|ST_1|Cluster_NA|2020/08/31:0.0134459557,(CEC-21-2781|MEX|ST_1|Cluster_NA|2021/02/26:0.0139014754,(E4386-EPG|MEX|ST_3|Cluster_NA|2017/01/01:0.0000027755,E4892-BCH|MEX|ST_3|Cluster_NA|2017/01/01:0.0055735640):0.0017290910):0.0022421554):0.0019806842,(CEC-21-4896|MEX|ST_1|Cluster_NA|2021/09/20:0.0025046580,CEC-22-6952|MEX|ST_1|Cluster_NA|2022/03/28:0.0004790339):0.0143325993):0.0362321726,H-1205-EOO|HON|ST_NA|Cluster_NA|2015/01/01:0.0478893039):0.0056142443,KEXV01036941|BR|ST_NA|Cluster_NA|2016/01/01:0.0228266992):0.0030354618,(((CEC-22-8264|MEX|ST_1|Cluster_NA|2022/07/11:0.0371352555,E5112-AAPC|MEX|ST_3|Cluster_NA|2017/01/01:0.0233641046):0.0102361271,(KEXV01002726|BR|ST_NA|Cluster_NA|2015/01/01:0.0133121370,KEXV01034218|BR|ST_NA|Cluster_NA|2016/01/01:0.0376536045):0.0303483416):0.0026081921,MF456003|US|ST_NA|Cluster_NA|2015/01/01:0.0147375634):0.0042536860):0.0047053035,((((CEC-20-1571|MEX|ST_1|Cluster_NA|2020/09/30:0.0003849630,CEC-21-5654|MEX|ST_2|Cluster_NA|2021/11/23:0.0028905318):0.0267986235,CEC-22-7153|MEX|ST_1|Cluster_NA|2022/04/12:0.0317534551):0.0167916256,KEXV01045807|BR|ST_NA|Cluster_NA|2017/01/01:0.0246895309):0.0048004731,MK922775|US|ST_NA|Cluster_NA|2018/01/01:0.0224460018):0.0016248102):0.0018820671,(((((((KEXV01002427|BR|ST_NA|Cluster_NA|2015/01/01:0.0015143131,KEXV01002461|BR|ST_NA|Cluster_NA|2015/01/01:0.0048124070):0.0046897714,(KEXV01002492|BR|ST_NA|Cluster_NA|2015/01/01:0.0072541484,KEXV01033402|BR|ST_NA|Cluster_NA|2016/01/01:0.0165927241):0.0059675904):0.0041824209,(((KEXV01034272|BR|ST_NA|Cluster_NA|2016/01/01:0.0459866882,KEXV01034445|BR|ST_NA|Cluster_NA|2017/01/01:0.0183773501):0.0073360607,(KEXV01034380|BR|ST_NA|Cluster_NA|2017/01/01:0.0087097262,KEXV01034401|BR|ST_NA|Cluster_NA|2017/01/01:0.0221119420):0.0000056005):0.0022315778,(KEXV01034377|BR|ST_NA|Cluster_NA|2017/01/01:0.0150881576,KEXV01034407|BR|ST_NA|Cluster_NA|2017/01/01:0.0217449619):0.0124493470):0.0022426213):0.0000081253,KEXV01034353|BR|ST_NA|Cluster_NA|2017/01/01:0.0344265296):0.0139274696,KEXV01040337|BR|ST_NA|Cluster_NA|2016/01/01:0.0411675529):0.0036435813,(((KEXV01009232|BR|ST_NA|Cluster_NA|2015/01/01:0.0269141441,(KEXV01012454|BR|ST_NA|Cluster_NA|2015/01/01:0.0000027755,KEXV01012455|BR|ST_NA|Cluster_NA|2015/01/01:0.0009479219):0.0441049855):0.0082920597,KEXV01041185|BR|ST_NA|Cluster_NA|2017/01/01:0.0537801665):0.0041403881,(KEXV01038024|BR|ST_NA|Cluster_NA|2017/01/01:0.0276710871,KEXV01041146|BR|ST_NA|Cluster_NA|2017/01/01:0.0117370221):0.0000076082):0.0000065898):0.0073082343,((((KEXV01005252|BR|ST_NA|Cluster_NA|2014/01/01:0.0478446436,(KEXV01015501|BR|ST_NA|Cluster_NA|2015/01/01:0.0646174999,KEXV01036234|BR|ST_NA|Cluster_NA|2017/01/01:0.0592694401):0.0021812182):0.0104324733,KEXV01045598|BR|ST_NA|Cluster_NA|2017/01/01:0.0513875034):0.0012854451,KEXV01030893|BR|ST_NA|Cluster_NA|2015/01/01:0.0309350572):0.0042612790,(KEXV01014543|BR|ST_NA|Cluster_NA|2014/01/01:0.0509702516,KEXV01046497|BR|ST_NA|Cluster_NA|2017/01/01:0.0341326045):0.0058406476):0.0048089401):0.0049595593):0.0006745290,(((KEXV01016198|BR|ST_NA|Cluster_NA|2015/01/01:0.0186981677,KR066096|BR|ST_NA|Cluster_NA|2012/01/01:0.0252628523):0.0074769376,(KEXV01033540|BR|ST_NA|Cluster_NA|2016/01/01:0.0362204244,MF456155|US|ST_NA|Cluster_NA|2012/01/01:0.0276727594):0.0139838545):0.0000071045,((KEXV01029568|BR|ST_NA|Cluster_NA|2015/01/01:0.0373864797,KEXV01043903|BR|ST_NA|Cluster_NA|2016/01/01:0.0195629165):0.0042849874,(KEXV01029823|BR|ST_NA|Cluster_NA|2015/01/01:0.0282038774,KEXV01039075|BR|ST_NA|Cluster_NA|2017/01/01:0.0415171029):0.0135197571):0.0044255467):0.0042120699):0.0000027755,(((KEXV01007063|BR|ST_NA|Cluster_NA|2014/01/01:0.0154505666,KEXV01035107|BR|ST_NA|Cluster_NA|2017/01/01:0.0204768850):0.0027339037,((KEXV01034572|BR|ST_NA|Cluster_NA|2016/01/01:0.0123333673,(KEXV01035013|BR|ST_NA|Cluster_NA|2017/01/01:0.0071765409,KEXV01042193|BR|ST_NA|Cluster_NA|2016/01/01:0.0020942841):0.0008264522):0.0000065826,KEXV01044495|BR|ST_NA|Cluster_NA|2016/01/01:0.0100412759):0.0094227575):0.0212219127,((KEXV01014583|BR|ST_NA|Cluster_NA|2014/01/01:0.0125395649,(KEXV01016039|BR|ST_NA|Cluster_NA|2015/01/01:0.0104268877,KEXV01045801|BR|ST_NA|Cluster_NA|2017/01/01:0.0097474961):0.0068069223):0.0174673194,(KEXV01037581|BR|ST_NA|Cluster_NA|2017/01/01:0.0402753566,KEXV01046780|BR|ST_NA|Cluster_NA|2017/01/01:0.0294458571):0.0125430184):0.0030750380):0.0001808899):0.0019308842,(((KEXV01015899|BR|ST_NA|Cluster_NA|2015/01/01:0.0355351828,(KEXV01036902|BR|ST_NA|Cluster_NA|2016/01/01:0.0168584008,KEXV01043514|BR|ST_NA|Cluster_NA|2016/01/01:0.0047413775):0.0022492321):0.0067972047,(KEXV01035017|BR|ST_NA|Cluster_NA|2017/01/01:0.0431822346,KEXV01045385|BR|ST_NA|Cluster_NA|2017/01/01:0.0337181333):0.0036495638):0.0056009350,((((KEXV01035938|BR|ST_NA|Cluster_NA|2017/01/01:0.0197104103,KEXV01041812|BR|ST_NA|Cluster_NA|2017/01/01:0.0163081932):0.0063644213,((((KEXV01036872|BR|ST_NA|Cluster_NA|2016/01/01:0.0195156149,KEXV01041668|BR|ST_NA|Cluster_NA|2017/01/01:0.0276424934):0.0006661297,KEXV01041701|BR|ST_NA|Cluster_NA|2017/01/01:0.0092440705):0.0014570579,KEXV01041560|BR|ST_NA|Cluster_NA|2017/01/01:0.0188493158):0.0008852911,KEXV01040665|BR|ST_NA|Cluster_NA|2016/01/01:0.0151713370):0.0010092186):0.0076620360,KEXV01039140|BR|ST_NA|Cluster_NA|2017/01/01:0.0203587262):0.0056099819,(KEXV01044064|BR|ST_NA|Cluster_NA|2016/01/01:0.0073274690,KEXV01045262|BR|ST_NA|Cluster_NA|2017/01/01:0.0186709214):0.0178083524):0.0014020217):0.0011646388):0.0000079030,(((((((((CEC-21-2389|MEX|ST_1|Cluster_NA|2021/01/15:0.0069907045,E5154-CPR|MEX|ST_1|Cluster_NA|2017/01/01:0.0000027755):0.0034399692,CEC-21-3324|MEX|ST_2|Cluster_NA|2021/04/16:0.0104462511):0.0018437888,E5553-JRG|MEX|ST_1|Cluster_NA|2017/01/01:0.0009900625):0.0199445377,(CEC-21-2462|MEX|ST_1|Cluster_NA|2021/01/25:0.0116441095,CEC-21-2797|MEX|ST_1|Cluster_NA|2021/03/01:0.0179951365):0.0075930274):0.0169767328,((((((CEC-21-3599|MEX|ST_2|Cluster_NA|2021/05/11:0.0091475419,(CEC-21-3967|MEX|ST_2|Cluster_NA|2021/06/11:0.0036231842,CEC-22-9542|MEX|ST_2|Cluster_NA|2022/11/09:0.0011838397):0.0085979242):0.0037148504,(CEC-21-4104|MEX|ST_2|Cluster_NA|2021/06/24:0.0031561716,CEC-21-4141|MEX|ST_2|Cluster_NA|2021/06/29:0.0105262888):0.0050381318):0.0072396401,(E0407-GAPV|MEX|ST_3|Cluster_NA|2012/01/01:0.0087745218,E2587-JRG|MEX|ST_1|Cluster_NA|2015/01/01:0.0089908081):0.0068019967):0.0255451188,(E2999-DGRC|MEX|ST_3|Cluster_NA|2016/01/01:0.0138719588,E5456-LAMA|MEX|ST_3|Cluster_NA|2017/01/01:0.0224374296):0.0075070457):0.0059881016,((((((KEXV01007636|BR|ST_NA|Cluster_NA|2014/01/01:0.0270107405,KEXV01034294|BR|ST_NA|Cluster_NA|2016/01/01:0.0208961884):0.0021005696,(KEXV01032772|BR|ST_NA|Cluster_NA|2017/01/01:0.0477204218,KEXV01037579|BR|ST_NA|Cluster_NA|2017/01/01:0.0526193546):0.0172353301):0.0043792934,KEXV01033505|BR|ST_NA|Cluster_NA|2017/01/01:0.0226431240):0.0049815995,KEXV01037516|BR|ST_NA|Cluster_NA|2016/01/01:0.0303446022):0.0042987288,KEXV01037567|BR|ST_NA|Cluster_NA|2017/01/01:0.0205461748):0.0099178926,KEXV01032168|BR|ST_NA|Cluster_NA|2016/01/01:0.0266460360):0.0070112803):0.0033318772,(KEXV01035908|BR|ST_NA|Cluster_NA|2017/01/01:0.0274841401,KEXV01038007|BR|ST_NA|Cluster_NA|2017/01/01:0.0137355727):0.0132952209):0.0000081540):0.0028504870,(KEXV01045817|BR|ST_NA|Cluster_NA|2017/01/01:0.0405168084,(MG941961|US|ST_NA|Cluster_NA|2011/01/01:0.0176230082,MG943176|US|ST_NA|Cluster_NA|2014/01/01:0.0150788773):0.0143677648):0.0056297704):0.0004453937,(KEXV01044774|BR|ST_NA|Cluster_NA|2016/01/01:0.0384502137,KEXV01045750|BR|ST_NA|Cluster_NA|2017/01/01:0.0361909831):0.0148576147):0.0011903277,KEXV01043746|BR|ST_NA|Cluster_NA|2016/01/01:0.0148356021):0.0000065898,(((KY035954|US|ST_NA|Cluster_NA|2012/01/01:0.0335278236,((E6128-CJQM|MEX|ST_3|Cluster_NA|2018/01/01:0.0000027755,(E6187-ATH|MEX|ST_3|Cluster_NA|2018/01/01:0.0038319695,E7037-MAGM|MEX|ST_3|Cluster_NA|2018/01/01:0.0057496002):0.0000027755):0.0048006488,E6300-LRMC|MEX|ST_3|Cluster_NA|2018/01/01:0.0027672689):0.0220195451):0.0045984085,(E3515-RSA|MEX|ST_3|Cluster_NA|2017/01/01:0.0000027755,E3530-MJHA|MEX|ST_3|Cluster_NA|2017/01/01:0.0009888779):0.0394526677):0.0021445479,KY036979|US|ST_NA|Cluster_NA|2011/01/01:0.0299088255):0.0052764047):0.0000070868):0.0026423265):0.0004912573):0.0000065826,(((KEXV01046736|BR|ST_NA|Cluster_NA|2017/01/01:0.0222840906,E1463-DBR|MEX|ST_3|Cluster_NA|2014/01/01:0.0110653639):0.0077638367,(((((((((KJ474416|PA|ST_NA|Cluster_NA|2012/01/01:0.0341260830,((MF456304|US|ST_NA|Cluster_NA|2011/01/01:0.0000062862,MF457318|US|ST_NA|Cluster_NA|2015/01/01:0.0060540741):0.0065665254,MF456912|US|ST_NA|Cluster_NA|2011/01/01:0.0321731717):0.0099815478):0.0038781487,(MF456357|US|ST_NA|Cluster_NA|2011/01/01:0.0207930132,MF456974|US|ST_NA|Cluster_NA|2012/01/01:0.0274472895):0.0036159648):0.0025277293,((((MF455622|US|ST_NA|Cluster_NA|2014/01/01:0.0153420264,MF456467|US|ST_NA|Cluster_NA|2012/01/01:0.0238119731):0.0046826152,MF457375|US|ST_NA|Cluster_NA|2014/01/01:0.0033325856):0.0000078335,MF456618|US|ST_NA|Cluster_NA|2014/01/01:0.0381440051):0.0011560733,((((MF455858|US|ST_NA|Cluster_NA|2011/01/01:0.0053340795,MF457152|US|ST_NA|Cluster_NA|2012/01/01:0.0248049118):0.0125801982,MF456424|US|ST_NA|Cluster_NA|2011/01/01:0.0276255312):0.0000060342,((MF456035|US|ST_NA|Cluster_NA|2012/01/01:0.0172774873,MF456669|US|ST_NA|Cluster_NA|2011/01/01:0.0085878994):0.0009605543,MF456164|US|ST_NA|Cluster_NA|2014/01/01:0.0045085857):0.0024311568):0.0013062428,(MF456612|US|ST_NA|Cluster_NA|2012/01/01:0.0352960382,KY037066|US|ST_NA|Cluster_NA|2013/01/01:0.0209737265):0.0116717809):0.0000063877):0.0033442125):0.0008151356,((MF455527|US|ST_NA|Cluster_NA|2011/01/01:0.0146830115,MF456578|US|ST_NA|Cluster_NA|2015/01/01:0.0161844472):0.0034545490,(MF455678|US|ST_NA|Cluster_NA|2011/01/01:0.0074609448,MF456886|US|ST_NA|Cluster_NA|2011/01/01:0.0196581954):0.0007558953):0.0017733350):0.0000027755,((((MF455545|US|ST_NA|Cluster_NA|2012/01/01:0.0120103182,((MF455600|US|ST_NA|Cluster_NA|2013/01/01:0.0175553964,MF456687|US|ST_NA|Cluster_NA|2011/01/01:0.0333893490):0.0038815522,((MF455878|US|ST_NA|Cluster_NA|2014/01/01:0.0116776416,MF457373|US|ST_NA|Cluster_NA|2013/01/01:0.0197683546):0.0011810152,MF456235|US|ST_NA|Cluster_NA|2012/01/01:0.0183667536):0.0030850058):0.0012238905):0.0020380336,((MF455883|US|ST_NA|Cluster_NA|2012/01/01:0.0206808363,MF456963|US|ST_NA|Cluster_NA|2012/01/01:0.0083696831):0.0017599902,MF456708|US|ST_NA|Cluster_NA|2011/01/01:0.0114410028):0.0012461720):0.0000065826,(MF456938|US|ST_NA|Cluster_NA|2011/01/01:0.0143527354,MF457368|US|ST_NA|Cluster_NA|2012/01/01:0.0140973044):0.0024469381):0.0015361453,(MF455870|US|ST_NA|Cluster_NA|2013/01/01:0.0235074887,MF456598|US|ST_NA|Cluster_NA|2012/01/01:0.0041678219):0.0022370856):0.0009783309):0.0000027755,(((((((MF455544|US|ST_NA|Cluster_NA|2013/01/01:0.0071336763,(MF455774|US|ST_NA|Cluster_NA|2014/01/01:0.0134122218,MF455775|US|ST_NA|Cluster_NA|2012/01/01:0.0182737328):0.0000058160):0.0012317439,((MF455648|US|ST_NA|Cluster_NA|2013/01/01:0.0148498070,MF457387|US|ST_NA|Cluster_NA|2011/01/01:0.0184034515):0.0046610756,MF456234|US|ST_NA|Cluster_NA|2011/01/01:0.0136651744):0.0020253302):0.0019583824,MF455665|US|ST_NA|Cluster_NA|2011/01/01:0.0121515470):0.0000027755,((((MF455969|US|ST_NA|Cluster_NA|2011/01/01:0.0038818076,MF456243|US|ST_NA|Cluster_NA|2011/01/01:0.0082681230):0.0205047720,MF456775|US|ST_NA|Cluster_NA|2012/01/01:0.0155201871):0.0109708017,MF456333|US|ST_NA|Cluster_NA|2015/01/01:0.0249555396):0.0000064830,MF456320|US|ST_NA|Cluster_NA|2012/01/01:0.0122914323):0.0011665351):0.0011017578,(MF455804|US|ST_NA|Cluster_NA|2012/01/01:0.0270957946,MF456637|US|ST_NA|Cluster_NA|2011/01/01:0.0245918946):0.0019605337):0.0000065826,(MF455616|US|ST_NA|Cluster_NA|2011/01/01:0.0211425681,((MF455874|US|ST_NA|Cluster_NA|2011/01/01:0.0082911647,(((MF456371|US|ST_NA|Cluster_NA|2012/01/01:0.0106825455,MF457096|US|ST_NA|Cluster_NA|2013/01/01:0.0214822704):0.0057245386,MF456648|US|ST_NA|Cluster_NA|2014/01/01:0.0164681479):0.0024642812,(MF456670|US|ST_NA|Cluster_NA|2012/01/01:0.0062422092,MF457010|US|ST_NA|Cluster_NA|2012/01/01:0.0088033243):0.0157224311):0.0031180039):0.0000027755,MF455986|US|ST_NA|Cluster_NA|2013/01/01:0.0177939842):0.0000077133):0.0016705805):0.0000027755,((((MF455571|US|ST_NA|Cluster_NA|2011/01/01:0.0113731827,MF456641|US|ST_NA|Cluster_NA|2012/01/01:0.0113195774):0.0022928711,((MF455872|US|ST_NA|Cluster_NA|2011/01/01:0.0228999357,(MF456847|US|ST_NA|Cluster_NA|2011/01/01:0.0115498808,MF457158|US|ST_NA|Cluster_NA|2014/01/01:0.0199096470):0.0036457129):0.0020900299,MF457154|US|ST_NA|Cluster_NA|2013/01/01:0.0168590242):0.0010651290):0.0024580793,(MF456605|US|ST_NA|Cluster_NA|2013/01/01:0.0269435919,(MF456656|US|ST_NA|Cluster_NA|2013/01/01:0.0065856940,MF456889|US|ST_NA|Cluster_NA|2012/01/01:0.0381167648):0.0044902643):0.0016533895):0.0000056269,((MF455938|US|ST_NA|Cluster_NA|2011/01/01:0.0139744571,MF456252|US|ST_NA|Cluster_NA|2013/01/01:0.0122870099):0.0035179429,MF456175|US|ST_NA|Cluster_NA|2011/01/01:0.0096615604):0.0012313649):0.0009888515):0.0000027755):0.0000027755,(((((((MF455615|US|ST_NA|Cluster_NA|2012/01/01:0.0182975056,MF456565|US|ST_NA|Cluster_NA|2014/01/01:0.0145936325):0.0029514668,MF456789|US|ST_NA|Cluster_NA|2011/01/01:0.0113029775):0.0000065826,(MF455687|US|ST_NA|Cluster_NA|2012/01/01:0.0102674589,MF456074|US|ST_NA|Cluster_NA|2012/01/01:0.0178534243):0.0011082119):0.0029536447,(MF455937|US|ST_NA|Cluster_NA|2012/01/01:0.0171688551,MF456700|US|ST_NA|Cluster_NA|2012/01/01:0.0208161901):0.0027754459):0.0051416901,(((((MF456157|US|ST_NA|Cluster_NA|2011/01/01:0.0087540766,((MF456406|US|ST_NA|Cluster_NA|2011/01/01:0.0042582771,MF457190|US|ST_NA|Cluster_NA|2015/01/01:0.0039871728):0.0077379508,MF456742|US|ST_NA|Cluster_NA|2012/01/01:0.0145358176):0.0036427979):0.0000065644,MF456820|US|ST_NA|Cluster_NA|2012/01/01:0.0166096806):0.0037786408,MF456216|US|ST_NA|Cluster_NA|2012/01/01:0.0145991726):0.0073628643,MF456699|US|ST_NA|Cluster_NA|2013/01/01:0.0274460724):0.0076179439,MF457004|US|ST_NA|Cluster_NA|2011/01/01:0.0268736050):0.0030032902):0.0083420288,(MF455823|US|ST_NA|Cluster_NA|2011/01/01:0.0191475204,((MF456027|US|ST_NA|Cluster_NA|2014/01/01:0.0000027755,MF457197|US|ST_NA|Cluster_NA|2013/01/01:0.0074419889):0.0072931994,MF456102|US|ST_NA|Cluster_NA|2012/01/01:0.0142087688):0.0051142673):0.0041745731):0.0009710194,((MF455959|US|ST_NA|Cluster_NA|2013/01/01:0.0127364203,MF455967|US|ST_NA|Cluster_NA|2011/01/01:0.0170734171):0.0050094853,(MF456567|US|ST_NA|Cluster_NA|2013/01/01:0.0070426819,MF456636|US|ST_NA|Cluster_NA|2013/01/01:0.0094574811):0.0056017573):0.0000027755):0.0000065826):0.0000027755,((MF455783|US|ST_NA|Cluster_NA|2012/01/01:0.0141979112,MF456661|US|ST_NA|Cluster_NA|2013/01/01:0.0108106922):0.0073127643,MF456153|US|ST_NA|Cluster_NA|2011/01/01:0.0131577954):0.0024739207):0.0000059252,(((((((((MF455595|US|ST_NA|Cluster_NA|2015/01/01:0.0079171911,MF455917|US|ST_NA|Cluster_NA|2011/01/01:0.0140896251):0.0029625245,(MF456397|US|ST_NA|Cluster_NA|2015/01/01:0.0167348189,MF457326|US|ST_NA|Cluster_NA|2011/01/01:0.0252831401):0.0001063871):0.0008815230,MF455760|US|ST_NA|Cluster_NA|2015/01/01:0.0090081296):0.0020195777,MF455951|US|ST_NA|Cluster_NA|2015/01/01:0.0137597597):0.0005114613,((MF455737|US|ST_NA|Cluster_NA|2015/01/01:0.0175210063,MF456281|US|ST_NA|Cluster_NA|2011/01/01:0.0158222103):0.0000073938,MF455890|US|ST_NA|Cluster_NA|2014/01/01:0.0097450758):0.0019730582):0.0000027755,((MF456025|US|ST_NA|Cluster_NA|2013/01/01:0.0175749758,MF456284|US|ST_NA|Cluster_NA|2011/01/01:0.0138358051):0.0027887648,((MF456377|US|ST_NA|Cluster_NA|2011/01/01:0.0174087566,(MF456423|US|ST_NA|Cluster_NA|2012/01/01:0.0177102455,MF456650|US|ST_NA|Cluster_NA|2012/01/01:0.0344746964):0.0000071937):0.0031057370,((((MF456541|US|ST_NA|Cluster_NA|2014/01/01:0.0089105321,MF456784|US|ST_NA|Cluster_NA|2014/01/01:0.0128822261):0.0288053480,MF456665|US|ST_NA|Cluster_NA|2013/01/01:0.0214377468):0.0000504783,MF456870|US|ST_NA|Cluster_NA|2013/01/01:0.0103773623):0.0012316333,(MF456720|US|ST_NA|Cluster_NA|2011/01/01:0.0196217173,MF456750|US|ST_NA|Cluster_NA|2013/01/01:0.0158988047):0.0049795769):0.0009780847):0.0000027755):0.0009858596):0.0000027755,((((MF455703|US|ST_NA|Cluster_NA|2011/01/01:0.0043948213,MF455723|US|ST_NA|Cluster_NA|2011/01/01:0.0161136723):0.0009761897,((MF456173|US|ST_NA|Cluster_NA|2013/01/01:0.0135395750,MF456262|US|ST_NA|Cluster_NA|2012/01/01:0.0207074839):0.0006680966,(((MF456722|US|ST_NA|Cluster_NA|2014/01/01:0.0300634761,MF456736|US|ST_NA|Cluster_NA|2015/01/01:0.0064827108):0.0115892253,MF456988|US|ST_NA|Cluster_NA|2012/01/01:0.0197077432):0.0022157461,MF457113|US|ST_NA|Cluster_NA|2015/01/01:0.0121682957):0.0010329551):0.0022329944):0.0007483943,((((MF455932|US|ST_NA|Cluster_NA|2014/01/01:0.0335142430,MF457157|US|ST_NA|Cluster_NA|2013/01/01:0.0196910177):0.0014314859,MF456566|US|ST_NA|Cluster_NA|2013/01/01:0.0144432333):0.0000056389,MF456515|US|ST_NA|Cluster_NA|2011/01/01:0.0270967521):0.0010629177,MF456756|US|ST_NA|Cluster_NA|2012/01/01:0.0210824573):0.0039256347):0.0000027755,((MF455887|US|ST_NA|Cluster_NA|2015/01/01:0.0000082754,MF456115|US|ST_NA|Cluster_NA|2011/01/01:0.0106585104):0.0112254790,MF456881|US|ST_NA|Cluster_NA|2012/01/01:0.0109508026):0.0037123495):0.0000058887):0.0009842201,((((MF455599|US|ST_NA|Cluster_NA|2011/01/01:0.0189472267,MF456802|US|ST_NA|Cluster_NA|2013/01/01:0.0119333286):0.0044605434,MF456177|US|ST_NA|Cluster_NA|2013/01/01:0.0203476092):0.0016056762,(MF456545|US|ST_NA|Cluster_NA|2013/01/01:0.0268173149,MH354860|US|ST_NA|Cluster_NA|2013/01/01:0.0293070867):0.0029506198):0.0012699640,(MF455884|US|ST_NA|Cluster_NA|2011/01/01:0.0123880426,((MF456129|US|ST_NA|Cluster_NA|2012/01/01:0.0197975798,(MF456717|US|ST_NA|Cluster_NA|2011/01/01:0.0221288830,MF457248|US|ST_NA|Cluster_NA|2014/01/01:0.0226084657):0.0028259583):0.0016077186,MF457233|US|ST_NA|Cluster_NA|2011/01/01:0.0447972123):0.0011900189):0.0029581981):0.0000080796):0.0000027755,(((MF455847|US|ST_NA|Cluster_NA|2012/01/01:0.0176739722,((MF455910|US|ST_NA|Cluster_NA|2013/01/01:0.0200198529,MF456140|US|ST_NA|Cluster_NA|2011/01/01:0.0244947573):0.0047509950,MF456165|US|ST_NA|Cluster_NA|2012/01/01:0.0189738504):0.0011397656):0.0000082024,MF457377|US|ST_NA|Cluster_NA|2014/01/01:0.0134035795):0.0011723251,MF455905|US|ST_NA|Cluster_NA|2011/01/01:0.0137753889):0.0011748903):0.0000027755):0.0069319045):0.0020691982,(((KJ598571|US|ST_NA|Cluster_NA|2012/01/01:0.0000027755,MG942657|US|ST_NA|Cluster_NA|2013/01/01:0.0049910866):0.0028295557,MH354585|US|ST_NA|Cluster_NA|2012/01/01:0.0020789552):0.0236584279,(MG943130|US|ST_NA|Cluster_NA|2014/01/01:0.0185610931,((MH354391|US|ST_NA|Cluster_NA|2013/01/01:0.0067596560,MH354403|US|ST_NA|Cluster_NA|2011/01/01:0.0012231071):0.0008805866,MH354470|US|ST_NA|Cluster_NA|2011/01/01:0.0000027755):0.0280394731):0.0114882599):0.0035723239):0.0022454344):0.0000027755):0.0004037802):0.0008726600,((((((((((((((((((((((((CEC-19-0005|MEX|ST_2|Cluster_NA|2019/07/17:0.0020135004,CEC-21-2513|MEX|ST_2|Cluster_NA|2021/01/29:0.0007107044):0.0048819138,CEC-21-3460|MEX|ST_2|Cluster_NA|2021/04/27:0.0061530895):0.0111775844,CEC-22-6902|MEX|ST_1|Cluster_NA|2022/03/23:0.0127097354):0.0044496926,CEC-21-5031|MEX|ST_1|Cluster_NA|2021/09/30:0.0139111734):0.0056361840,(CEC-22-8804|MEX|ST_1|Cluster_NA|2022/08/30:0.0085742753,E2298-DALJ|MEX|ST_1|Cluster_NA|2015/01/01:0.0075088652):0.0084609495):0.0008468745,((CEC-22-6560|MEX|ST_1|Cluster_NA|2022/02/22:0.0113589534,CEC-22-8275|MEX|ST_1|Cluster_NA|2022/07/12:0.0094484527):0.0014923600,(CEC-22-9331|MEX|ST_2|Cluster_NA|2022/10/18:0.0243299492,E3386-JJLH|MEX|ST_2|Cluster_NA|2017/01/01:0.0158214920):0.0005017083):0.0011581056):0.0000065826,((((CEC-21-2638|MEX|ST_1|Cluster_NA|2021/02/11:0.0058232853,(CEC-21-4490|MEX|ST_1|Cluster_NA|2021/08/06:0.0022137042,CEC-21-4582|MEX|ST_1|Cluster_NA|2021/08/16:0.0047458451):0.0095517447):0.0024588358,CEC-22-9714|MEX|ST_1|Cluster_NA|2022/11/30:0.0101516928):0.0034590059,((CEC-21-5902|MEX|ST_1|Cluster_NA|2021/12/10:0.0007088005,CEC-22-6644|MEX|ST_1|Cluster_NA|2022/03/01:0.0017900626):0.0105215264,E5186-SAHS|MEX|ST_1|Cluster_NA|2017/01/01:0.0037873879):0.0039023656):0.0046680065,(((CEC-21-2760|MEX|ST_1|Cluster_NA|2021/02/24:0.0125792579,(((CEC-22-7342|MEX|ST_2|Cluster_NA|2022/04/29:0.0017916527,CEC-22-8812|MEX|ST_1|Cluster_NA|2022/08/30:0.0000027755):0.0000027755,CEC-22-8950|MEX|ST_2|Cluster_NA|2022/09/12:0.0007152171):0.0056436404,CEC-22-8011|MEX|ST_2|Cluster_NA|2022/06/20:0.0043667497):0.0032234240):0.0070562821,CEC-21-3260|MEX|ST_1|Cluster_NA|2021/04/12:0.0171806894):0.0016299840,CEC-22-8695|MEX|ST_1|Cluster_NA|2022/08/22:0.0163614983):0.0059132040):0.0022198922):0.0008801212,(((CEC-20-2161|MEX|ST_1|Cluster_NA|2020/12/02:0.0000078578,CEC-20-2238|MEX|ST_1|Cluster_NA|2020/12/07:0.0072356057):0.0076593554,CEC-21-5323|MEX|ST_1|Cluster_NA|2021/10/22:0.0238654499):0.0107049573,(E5955-JTMQ|MEX|ST_3|Cluster_NA|2018/01/01:0.0059103571,E6511-INA|MEX|ST_3|Cluster_NA|2018/01/01:0.0061421301):0.0034371826):0.0024731854):0.0047342796,(CEC-19-0934|MEX|ST_1|Cluster_NA|2019/11/27:0.0029259216,CEC-22-7537|MEX|ST_1|Cluster_NA|2022/05/17:0.0165049070):0.0168219366):0.0032106663,((CEC-21-2780|MEX|ST_2|Cluster_NA|2021/02/26:0.0035507733,CEC-22-8722|MEX|ST_1|Cluster_NA|2022/08/24:0.0122298765):0.0302608873,(((CEC-21-3983|MEX|ST_1|Cluster_NA|2021/06/14:0.0016422639,CEC-22-6689|MEX|ST_1|Cluster_NA|2022/03/04:0.0010819071):0.0008348120,CEC-22-7823|MEX|ST_1|Cluster_NA|2022/06/03:0.0007658981):0.0036431342,(CEC-21-4800|MEX|ST_2|Cluster_NA|2021/09/08:0.0001996906,CEC-22-7496|MEX|ST_1|Cluster_NA|2022/05/12:0.0014226002):0.0007023622):0.0346930401):0.0029271643):0.0030688840,(((MG942806|US|ST_NA|Cluster_NA|2013/01/01:0.0022124794,E2750-AYBA|MEX|ST_1|Cluster_NA|2016/01/01:0.0025357396):0.0101361683,E1385-CEGS|MEX|ST_1|Cluster_NA|2014/01/01:0.0015063570):0.0017788519,E2863-AAOS|MEX|ST_1|Cluster_NA|2016/01/01:0.0079878321):0.0103738123):0.0025241299,CEC-21-4156|MEX|ST_1|Cluster_NA|2021/06/30:0.0230555377):0.0060755613,(((((((((((((CEC-19-0024|MEX|ST_1|Cluster_NA|2019/07/19:0.0032474884,CEC-21-5314|MEX|ST_1|Cluster_NA|2021/10/22:0.0003647701):0.0053874405,((CEC-22-7586|MEX|ST_1|Cluster_NA|2022/05/19:0.0003530619,(CEC-22-9225|MEX|ST_1|Cluster_NA|2022/10/06:0.0000027755,CEC-22-9226|MEX|ST_1|Cluster_NA|2022/10/06:0.0007070900):0.0000027755):0.0026573752,CEC-22-8549|MEX|ST_1|Cluster_NA|2022/08/10:0.0057679687):0.0092172140):0.0029511052,((CEC-21-2420|MEX|ST_1|Cluster_NA|2021/01/19:0.0000027755,CEC-21-4289|MEX|ST_1|Cluster_NA|2021/07/13:0.0107124740):0.0040079368,((CEC-21-3366|MEX|ST_2|Cluster_NA|2021/04/20:0.0157840952,E5199-AJVL|MEX|ST_1|Cluster_NA|2017/01/01:0.0072959068):0.0009971939,(((CEC-21-4572|MEX|ST_1|Cluster_NA|2021/08/16:0.0003722414,CEC-22-8329|MEX|ST_1|Cluster_NA|2022/07/15:0.0051951494):0.0003623592,CEC-22-9548|MEX|ST_1|Cluster_NA|2022/11/09:0.0055673664):0.0009356445,CEC-21-5168|MEX|ST_1|Cluster_NA|2021/10/11:0.0030542102):0.0116439070):0.0018462477):0.0021096769):0.0007455604,((E2791-JGRD|MEX|ST_3|Cluster_NA|2016/01/01:0.0000027755,((E3994-OGM|MEX|ST_3|Cluster_NA|2017/01/01:0.0038940127,E5317-ATRB|MEX|ST_3|Cluster_NA|2017/01/01:0.0076867728):0.0000065826,E6561-MAAS|MEX|ST_3|Cluster_NA|2018/01/01:0.0040417906):0.0000027755):0.0028850166,E3183-JAPC|MEX|ST_3|Cluster_NA|2017/01/01:0.0179572816):0.0038554760):0.0000056393,E2037-IGRV|MEX|ST_1|Cluster_NA|2015/01/01:0.0058370138):0.0007974434,(CEC-21-5891|MEX|ST_2|Cluster_NA|2021/12/10:0.0102346582,CEC-22-6009|MEX|ST_1|Cluster_NA|2022/01/05:0.0044433141):0.0064274018):0.0024852693,E3188-LACI|MEX|ST_1|Cluster_NA|2017/01/01:0.0178711661):0.0032582603,(CEC-20-1943|MEX|ST_2|Cluster_NA|2020/11/05:0.0107445111,(CEC-21-5478|MEX|ST_1|Cluster_NA|2021/11/08:0.0133771964,CEC-22-6835|MEX|ST_1|Cluster_NA|2022/03/16:0.0230466079):0.0046357441):0.0018399990):0.0000065961,((CEC-19-0925|MEX|ST_1|Cluster_NA|2019/11/27:0.0003329072,CEC-21-2478|MEX|ST_1|Cluster_NA|2021/01/26:0.0048307040):0.0104006542,(CEC-22-8002|MEX|ST_2|Cluster_NA|2022/06/20:0.0083993184,CEC-22-8428|MEX|ST_2|Cluster_NA|2022/08/01:0.0094314583):0.0090784669):0.0012491320):0.0011098925,CEC-21-4727|MEX|ST_2|Cluster_NA|2021/09/01:0.0166129382):0.0116360731,((((((CEC-19-0072|MEX|ST_1|Cluster_NA|2019/07/24:0.0103863811,CEC-21-4805|MEX|ST_1|Cluster_NA|2021/09/09:0.0124707260):0.0066582507,E1837-RHA|MEX|ST_1|Cluster_NA|2015/01/01:0.0192217863):0.0063123924,CEC-22-7964|MEX|ST_1|Cluster_NA|2022/06/14:0.0267539587):0.0013332273,E6392-AGG|MEX|ST_3|Cluster_NA|2018/01/01:0.0149180191):0.0000075542,((((((((CEC-19-0189|MEX|ST_1|Cluster_213|2019/09/04:0.0021277973,(CEC-20-1216|MEX|ST_1|Cluster_213|2020/08/20:0.0006966556,CEC-20-1217|MEX|ST_1|Cluster_213|2020/08/20:0.0054293827):0.0089305519):0.0022747005,(((CEC-19-0613|MEX|ST_1|Cluster_213|2019/10/18:0.0020343664,CEC-22-8552|MEX|ST_2|Cluster_213|2022/08/10:0.0060133868):0.0017412271,(CEC-21-5458|MEX|ST_1|Cluster_213|2021/11/04:0.0048651415,CEC-22-7234|MEX|ST_1|Cluster_213|2022/04/21:0.0014376142):0.0028067031):0.0052101051,((CEC-22-6114|MEX|ST_1|Cluster_213|2022/01/14:0.0008445728,CEC-22-6115|MEX|ST_1|Cluster_213|2022/01/14:0.0062479026):0.0045283290,CEC-22-9366|MEX|ST_1|Cluster_213|2022/10/21:0.0058702787):0.0003060476):0.0020257976):0.0038008508,((((CEC-20-1982|MEX|ST_1|Cluster_NA|2020/11/10:0.0096972924,CEC-21-4300|MEX|ST_1|Cluster_NA|2021/07/12:0.0124349260):0.0015717013,CEC-22-8855|MEX|ST_1|Cluster_NA|2022/09/02:0.0048856867):0.0019435586,CEC-21-2380|MEX|ST_1|Cluster_NA|2021/01/14:0.0097567714):0.0018269341,(CEC-21-3229|MEX|ST_1|Cluster_NA|2021/04/09:0.0029934531,CEC-22-9734|MEX|ST_1|Cluster_NA|2022/12/01:0.0007246369):0.0116593475):0.0010516241):0.0009285528,E1226-AAG|MEX|ST_1|Cluster_NA|2013/01/01:0.0029140057):0.0011268480,((CEC-21-2646|MEX|ST_1|Cluster_NA|2021/02/12:0.0023410897,CEC-21-2647|MEX|ST_1|Cluster_NA|2021/02/12:0.0052593037):0.0064804833,(CEC-22-6774|MEX|ST_1|Cluster_NA|2022/03/14:0.0086468470,(CEC-22-7558|MEX|ST_1|Cluster_NA|2022/05/18:0.0070751897,CEC-22-9451|MEX|ST_1|Cluster_NA|2022/10/31:0.0133627989):0.0025276984):0.0021367788):0.0084845329):0.0009897094,CEC-21-3803|MEX|ST_1|Cluster_NA|2021/05/27:0.0128999216):0.0035002322,CEC-21-5193|MEX|ST_1|Cluster_NA|2021/10/13:0.0162914414):0.0002445507,E2508-LAVS|MEX|ST_1|Cluster_NA|2015/01/01:0.0105682299):0.0005447408):0.0009726448,CEC-21-4558|MEX|ST_1|Cluster_NA|2021/08/11:0.0117277005):0.0046693683):0.0083778875,(CEC-19-0071|MEX|ST_2|Cluster_NA|2019/07/24:0.0311603966,((CEC-20-2271|MEX|ST_2|Cluster_NA|2020/12/11:0.0109909907,CEC-21-2326|MEX|ST_2|Cluster_NA|2021/01/08:0.0141073710):0.0203564474,KEXV01009186|BR|ST_NA|Cluster_NA|2015/01/01:0.0470806837):0.0000055858):0.0013735848):0.0024686669,((((CEC-19-0100|MEX|ST_1|Cluster_NA|2019/08/23:0.0012767224,CEC-20-1282|MEX|ST_1|Cluster_NA|2020/08/26:0.0060787485):0.0098305031,CEC-21-5265|MEX|ST_1|Cluster_NA|2021/10/19:0.0108158252):0.0225303718,(((CEC-20-0964|MEX|ST_1|Cluster_NA|2020/07/20:0.0005986634,CEC-22-7079|MEX|ST_1|Cluster_NA|2022/04/06:0.0030490860):0.0038460567,CEC-21-3638|MEX|ST_1|Cluster_NA|2021/05/13:0.0067107647):0.0154748244,(CEC-22-8436|MEX|ST_2|Cluster_NA|2022/08/01:0.0053498014,CEC-22-8807|MEX|ST_1|Cluster_NA|2022/08/30:0.0028976040):0.0360760815):0.0044258225):0.0028645218,(CEC-19-0997|MEX|ST_2|Cluster_NA|2019/12/09:0.0358046820,CEC-21-2559|MEX|ST_1|Cluster_NA|2021/02/04:0.0363786007):0.0052196956):0.0014337172):0.0040269980):0.0130494299,((((((CEC-21-3339|MEX|ST_2|Cluster_NA|2021/04/19:0.0099778854,(CEC-22-6320|MEX|ST_1|Cluster_NA|2022/02/01:0.0111092328,E1011-VRR|MEX|ST_1|Cluster_NA|2013/01/01:0.0038882949):0.0031828832):0.0278054898,KEXV01016250|BR|ST_NA|Cluster_NA|2015/01/01:0.0206174537):0.0046795262,(((((((CEC-21-4142|MEX|ST_2|Cluster_NA|2021/06/29:0.0003567026,CEC-22-8861|MEX|ST_2|Cluster_NA|2022/09/02:0.0000027755):0.0050887104,CEC-21-4852|MEX|ST_1|Cluster_NA|2021/09/14:0.0000065826):0.0012592191,CEC-22-7262|MEX|ST_2|Cluster_NA|2022/04/25:0.0109944140):0.0258854116,CEC-22-8395|MEX|ST_1|Cluster_NA|2022/07/20:0.0450574467):0.0060369601,MF457109|US|ST_NA|Cluster_NA|2013/01/01:0.0346654516):0.0000060452,MF455827|US|ST_NA|Cluster_NA|2013/01/01:0.0262485540):0.0026514374,((E6733-MAPG|MEX|ST_3|Cluster_NA|2018/01/01:0.0058031659,E6734-GRG|MEX|ST_3|Cluster_NA|2018/01/01:0.0058696643):0.0232530220,(G-1383|GUA|ST_NA|Cluster_NA|2015/01/01:0.0437750999,(P-364-KC|PAN|ST_NA|Cluster_NA|2014/01/01:0.0119752007,P-452-TS|PAN|ST_NA|Cluster_NA|2014/01/01:0.0091793573):0.0300413381):0.0018402770):0.0059437137):0.0000075902):0.0017317173,((CEC-21-3754|MEX|ST_2|Cluster_NA|2021/05/24:0.0358594244,((KEXV01045507|BR|ST_NA|Cluster_NA|2017/01/01:0.0180863897,KEXV01046374|BR|ST_NA|Cluster_NA|2017/01/01:0.0222330087):0.0188900285,E0516-DMOR|MEX|ST_1|Cluster_NA|2012/01/01:0.0310234034):0.0017668741):0.0087901866,((KEXV01016424|BR|ST_NA|Cluster_NA|2015/01/01:0.0282358969,KEXV01033407|BR|ST_NA|Cluster_NA|2017/01/01:0.0240375820):0.0052463278,(KEXV01029714|BR|ST_NA|Cluster_NA|2015/01/01:0.0248998781,KF782741|BR|ST_NA|Cluster_NA|2012/01/01:0.0345084408):0.0023875774):0.0022025433):0.0000060086):0.0022749882,((((MF455558|US|ST_NA|Cluster_NA|2013/01/01:0.0289874239,MG943039|US|ST_NA|Cluster_NA|2014/01/01:0.0356089773):0.0051200369,(((MF455788|US|ST_NA|Cluster_NA|2012/01/01:0.0233320899,MF456779|US|ST_NA|Cluster_NA|2014/01/01:0.0065988466):0.0073983047,((MF456233|US|ST_NA|Cluster_NA|2011/01/01:0.0136293559,MF456355|US|ST_NA|Cluster_NA|2011/01/01:0.0040718901):0.0067438128,MF456879|US|ST_NA|Cluster_NA|2011/01/01:0.0246946185):0.0098912879):0.0111338747,MG942716|US|ST_NA|Cluster_NA|2013/01/01:0.0312752174):0.0086022125):0.0035204403,(MG942118|US|ST_NA|Cluster_NA|2011/01/01:0.0304450896,MG942246|US|ST_NA|Cluster_NA|2011/01/01:0.0259963384):0.0044471424):0.0000061712,(MF455841|US|ST_NA|Cluster_NA|2013/01/01:0.0101173911,MG943042|US|ST_NA|Cluster_NA|2014/01/01:0.0234458306):0.0056392029):0.0015266631):0.0019010962,((MF455730|US|ST_NA|Cluster_NA|2011/01/01:0.0162049850,(MF456023|US|ST_NA|Cluster_NA|2012/01/01:0.0141159416,MF457064|US|ST_NA|Cluster_NA|2012/01/01:0.0186232858):0.0031438551):0.0108850780,((((MH355243|US|ST_NA|Cluster_NA|2013/01/01:0.0269598096,(G-1394|GUA|ST_NA|Cluster_NA|2015/01/01:0.0164232943,G-1455|GUA|ST_NA|Cluster_NA|2015/01/01:0.0156156520):0.0046726232):0.0000056389,(((E5990-DAC|MEX|ST_3|Cluster_NA|2018/01/01:0.0128401803,G-0171|GUA|ST_NA|Cluster_NA|2011/01/01:0.0104510545):0.0045697238,G-1145|GUA|ST_NA|Cluster_NA|2014/01/01:0.0116434795):0.0031245304,(((G-0098|GUA|ST_NA|Cluster_NA|2011/01/01:0.0072531427,G-0123|GUA|ST_NA|Cluster_NA|2011/01/01:0.0138210637):0.0013426355,((G-0175|GUA|ST_NA|Cluster_NA|2011/01/01:0.0035880207,(G-0364|GUA|ST_NA|Cluster_NA|2011/01/01:0.0019308184,G-0870|GUA|ST_NA|Cluster_NA|2013/01/01:0.0048495010):0.0013364564):0.0063487772,(G-0277|GUA|ST_NA|Cluster_NA|2011/01/01:0.0045258858,G-1126|GUA|ST_NA|Cluster_NA|2013/01/01:0.0034812810):0.0047277654):0.0021207719):0.0053698547,G-0963|GUA|ST_NA|Cluster_NA|2013/01/01:0.0214305426):0.0044421365):0.0043788120):0.0034324285,G-0099|GUA|ST_NA|Cluster_NA|2011/01/01:0.0142094263):0.0119787543,G-0935|GUA|ST_NA|Cluster_NA|2013/01/01:0.0272221862):0.0061984254):0.0042640713):0.0019816742):0.0006384008,(KEXV01015128|BR|ST_NA|Cluster_NA|2014/01/01:0.0185429639,KEXV01034147|BR|ST_NA|Cluster_NA|2017/01/01:0.0296310057):0.0038659533):0.0017117373,(((((((((((((((CEC-19-0008|MEX|ST_2|Cluster_NA|2019/07/17:0.0064011106,(CEC-21-2397|MEX|ST_1|Cluster_NA|2021/01/18:0.0080673780,E2270-ERV|MEX|ST_1|Cluster_NA|2015/01/01:0.0106402890):0.0024847747):0.0011588961,CEC-22-9369|MEX|ST_1|Cluster_NA|2022/10/21:0.0026668498):0.0060747676,(CEC-19-0727|MEX|ST_1|Cluster_NA|2019/11/06:0.0076253167,CEC-22-8642|MEX|ST_1|Cluster_NA|2022/08/17:0.0063161043):0.0044094309):0.0007287406,(((((((((CEC-19-0818|MEX|ST_1|Cluster_NA|2019/11/14:0.0021712236,CEC-21-3553|MEX|ST_1|Cluster_NA|2021/05/06:0.0025397185):0.0003466691,((CEC-20-1883|MEX|ST_1|Cluster_NA|2020/10/29:0.0000027755,CEC-21-4565|MEX|ST_1|Cluster_NA|2021/08/13:0.0032226509):0.0004361489,CEC-22-9715|MEX|ST_1|Cluster_NA|2022/12/01:0.0088146652):0.0003222122):0.0003639863,CEC-21-4672|MEX|ST_1|Cluster_NA|2021/08/25:0.0043452308):0.0003483804,CEC-21-4584|MEX|ST_2|Cluster_NA|2021/08/16:0.0072786371):0.0003033600,CEC-21-5926|MEX|ST_1|Cluster_NA|2021/12/14:0.0018658934):0.0003270935,CEC-22-6989|MEX|ST_1|Cluster_NA|2022/03/29:0.0160728074):0.0012064021,CEC-22-8838|MEX|ST_1|Cluster_NA|2022/08/31:0.0058768627):0.0075773178,E1818-ARSP|MEX|ST_1|Cluster_NA|2015/01/01:0.0102408910):0.0005498221,(((CEC-20-1818|MEX|ST_1|Cluster_NA|2020/10/23:0.0020849667,CEC-21-2376|MEX|ST_1|Cluster_NA|2021/01/14:0.0079958136):0.0136905917,E2153-EAMF|MEX|ST_2|Cluster_NA|2015/01/01:0.0080998179):0.0000531197,(((((CEC-21-5912|MEX|ST_1|Cluster_NA|2021/12/13:0.0018461375,CEC-22-6135|MEX|ST_1|Cluster_NA|2022/01/17:0.0075736964):0.0003819113,(CEC-22-9029|MEX|ST_1|Cluster_NA|2022/09/21:0.0056519553,CEC-22-9030|MEX|ST_1|Cluster_NA|2022/09/21:0.0026065512):0.0030972218):0.0007387744,CEC-22-6898|MEX|ST_1|Cluster_NA|2022/03/23:0.0068823850):0.0017736692,CEC-22-7767|MEX|ST_1|Cluster_NA|2022/05/27:0.0099864157):0.0050811891,E1957-JRM|MEX|ST_1|Cluster_NA|2015/01/01:0.0030038390):0.0056342856):0.0005312903):0.0006786434):0.0033780488,((CEC-20-1452|MEX|ST_1|Cluster_NA|2020/09/17:0.0085370574,CEC-22-8328|MEX|ST_1|Cluster_NA|2022/07/15:0.0080649744):0.0016207017,((CEC-21-3112|MEX|ST_2|Cluster_NA|2021/03/29:0.0163300266,(((CEC-21-5247|MEX|ST_1|Cluster_NA|2021/10/18:0.0104759694,E4864-OMM|MEX|ST_1|Cluster_NA|2017/01/01:0.0054287347):0.0023042105,E1078-AST|MEX|ST_3|Cluster_NA|2013/01/01:0.0151421911):0.0000059073,CEC-22-8789|MEX|ST_2|Cluster_NA|2022/08/29:0.0214068846):0.0015900430):0.0010308081,CEC-21-3399|MEX|ST_1|Cluster_NA|2021/04/22:0.0112453600):0.0007938693):0.0032222282):0.0004349963,E5869-MGMH|MEX|ST_2|Cluster_NA|2018/01/01:0.0138462977):0.0074731086,CEC-20-1338|MEX|ST_1|Cluster_NA|2020/09/02:0.0434833546):0.0023802453,(CEC-22-7021|MEX|ST_2|Cluster_NA|2022/03/31:0.0005023751,CEC-22-7023|MEX|ST_2|Cluster_NA|2022/03/31:0.0005897283):0.0419837800):0.0049793486,CEC-21-2772|MEX|ST_1|Cluster_NA|2021/02/25:0.0166071383):0.0078831735,((((((CEC-19-0214|MEX|ST_2|Cluster_NA|2019/09/06:0.0167473833,((CEC-21-4062|MEX|ST_1|Cluster_NA|2021/06/22:0.0009694778,CEC-22-9763|MEX|ST_1|Cluster_NA|2022/12/05:0.0022379660):0.0037061743,CEC-22-8496|MEX|ST_1|Cluster_NA|2022/08/04:0.0036054793):0.0101778228):0.0011422332,CEC-22-8305|MEX|ST_1|Cluster_NA|2022/07/14:0.0195611830):0.0023658467,CEC-19-1038|MEX|ST_1|Cluster_NA|2019/12/11:0.0254584116):0.0000065898,KU190771|CA|ST_NA|Cluster_NA|2013/01/01:0.0123026193):0.0077618685,E3891-PTG|MEX|ST_3|Cluster_NA|2017/01/01:0.0288482517):0.0039526901,(CEC-22-9448|MEX|ST_1|Cluster_NA|2022/10/28:0.0298921835,E3075-TJMG|MEX|ST_3|Cluster_NA|2016/01/01:0.0121465316):0.0037940250):0.0137833495):0.0018841456,E2271-MASA|MEX|ST_1|Cluster_NA|2015/01/01:0.0271464109):0.0013954509,(((((((((CEC-19-0068|MEX|ST_2|Cluster_NA|2019/07/24:0.0161798529,(CEC-21-5016|MEX|ST_1|Cluster_NA|2021/09/28:0.0150954539,CEC-22-8825|MEX|ST_2|Cluster_NA|2022/09/01:0.0178635604):0.0069075814):0.0000064136,(CEC-21-5901|MEX|ST_2|Cluster_NA|2021/12/10:0.0465311109,(CEC-22-8893|MEX|ST_2|Cluster_NA|2022/09/06:0.0267575722,E1285-JHEM|MEX|ST_1|Cluster_NA|2013/01/01:0.0161368468):0.0015183919):0.0027097419):0.0096346603,((((((((CEC-19-0897|MEX|ST_1|Cluster_NA|2019/11/26:0.0022997323,CEC-20-1233|MEX|ST_1|Cluster_NA|2020/08/21:0.0002635879):0.0096103380,CEC-21-4625|MEX|ST_1|Cluster_NA|2021/08/19:0.0073071514):0.0080962844,(CEC-20-2269|MEX|ST_1|Cluster_NA|2020/12/11:0.0045166695,CEC-21-2950|MEX|ST_1|Cluster_NA|2021/03/12:0.0049668109):0.0156052892):0.0013045090,((CEC-19-1003|MEX|ST_1|Cluster_NA|2019/12/09:0.0016991173,CEC-22-6501|MEX|ST_1|Cluster_NA|2022/02/17:0.0087600994):0.0005520756,E1743-EVD|MEX|ST_1|Cluster_NA|2014/01/01:0.0039393475):0.0020500563):0.0036482203,CEC-22-9845|MEX|ST_1|Cluster_NA|2022/12/12:0.0128301756):0.0112828113,CEC-21-5195|MEX|ST_1|Cluster_NA|2021/10/13:0.0177471103):0.0043676172,E5650-CCM|MEX|ST_1|Cluster_NA|2017/01/01:0.0278355325):0.0080202160,E5223-VMCG|MEX|ST_3|Cluster_NA|2017/01/01:0.0329726004):0.0031976341):0.0000075506,(((((((((CEC-19-0943|MEX|ST_2|Cluster_NA|2019/11/29:0.0076988853,CEC-22-7167|MEX|ST_1|Cluster_NA|2022/04/11:0.0146097682):0.0004635189,CEC-21-5363|MEX|ST_2|Cluster_NA|2021/10/26:0.0083756577):0.0018033552,CEC-21-5525|MEX|ST_1|Cluster_NA|2021/11/11:0.0138352568):0.0033311723,(CEC-22-7499|MEX|ST_2|Cluster_NA|2022/05/12:0.0054266890,CEC-22-9273|MEX|ST_1|Cluster_NA|2022/10/11:0.0081129059):0.0120975235):0.0029132177,((CEC-21-4335|MEX|ST_1|Cluster_NA|2021/07/16:0.0100884820,CEC-22-6169|MEX|ST_1|Cluster_NA|2022/01/18:0.0128713879):0.0047985919,E5371-GGMP|MEX|ST_1|Cluster_NA|2017/01/01:0.0050684262):0.0004402490):0.0021136316,(CEC-21-4423|MEX|ST_1|Cluster_NA|2021/08/02:0.0069546955,CEC-21-4448|MEX|ST_1|Cluster_NA|2021/08/04:0.0120163641):0.0023051650):0.0015542036,CEC-22-8198|MEX|ST_1|Cluster_NA|2022/07/05:0.0238330386):0.0096231554,E5364-EIG|MEX|ST_3|Cluster_NA|2017/01/01:0.0174043236):0.0122512135,((CEC-20-1825|MEX|ST_1|Cluster_NA|2020/10/23:0.0277604054,(CEC-22-7155|MEX|ST_1|Cluster_NA|2022/04/12:0.0259124060,E4730-MOG|MEX|ST_1|Cluster_NA|2017/01/01:0.0134736588):0.0130571135):0.0081254517,((CEC-21-5234|MEX|ST_2|Cluster_NA|2021/10/15:0.0263071183,KU190819|CA|ST_NA|Cluster_NA|2013/01/01:0.0143258623):0.0051130898,E1769-CTT|MEX|ST_3|Cluster_NA|2014/01/01:0.0296757571):0.0051187235):0.0002955335):0.0009183130):0.0000065898,E1431-IVMA|MEX|ST_3|Cluster_NA|2014/01/01:0.0306019274):0.0022668040,CEC-20-2111|MEX|ST_2|Cluster_NA|2020/11/25:0.0382760239):0.0032697591,E4755-JMGG|MEX|ST_3|Cluster_NA|2017/01/01:0.0202163274):0.0016258842,(((MG942140|US|ST_NA|Cluster_NA|2011/01/01:0.0069114206,MG943227|US|ST_NA|Cluster_NA|2015/01/01:0.0174006851):0.0130440446,E4337-LASH|MEX|ST_3|Cluster_NA|2017/01/01:0.0423070643):0.0007872277,MK922759|US|ST_NA|Cluster_NA|2018/01/01:0.0273253118):0.0017816726):0.0013599257,(((((((CEC-19-0115|MEX|ST_1|Cluster_NA|2019/08/26:0.0260292334,CEC-20-1051|MEX|ST_2|Cluster_NA|2020/07/31:0.0142834893):0.0032564311,(((((CEC-20-1078|MEX|ST_1|Cluster_NA|2020/08/05:0.0003686843,CEC-20-1079|MEX|ST_1|Cluster_NA|2020/08/05:0.0011024634):0.0038234094,(CEC-20-2008|MEX|ST_1|Cluster_NA|2020/11/12:0.0018055986,CEC-22-6841|MEX|ST_1|Cluster_NA|2022/03/16:0.0021769310):0.0003557408):0.0007270888,(CEC-20-1162|MEX|ST_1|Cluster_NA|2020/08/14:0.0025568346,CEC-22-8837|MEX|ST_1|Cluster_NA|2022/08/31:0.0003707098):0.0003724914):0.0010407206,CEC-21-5585|MEX|ST_2|Cluster_NA|2021/11/18:0.0085751067):0.0152973728,((CEC-21-5708|MEX|ST_1|Cluster_NA|2021/11/26:0.0017875128,CEC-21-5709|MEX|ST_2|Cluster_NA|2021/11/26:0.0000027755):0.0119431378,E4281-RMV|MEX|ST_3|Cluster_NA|2017/01/01:0.0077345433):0.0064651732):0.0065783426):0.0065313018,CEC-22-6260|MEX|ST_1|Cluster_NA|2022/01/26:0.0244773448):0.0107832054,(E0010-MAMR|MEX|ST_3|Cluster_NA|2011/01/01:0.0062363333,E5402-JCMO|MEX|ST_3|Cluster_NA|2017/01/01:0.0138240764):0.0221878298):0.0006168856,((E4570-RJHG|MEX|ST_3|Cluster_NA|2017/01/01:0.0186155593,E5795-ATG|MEX|ST_3|Cluster_NA|2017/01/01:0.0104113548):0.0056391263,E5491-NSM|MEX|ST_3|Cluster_NA|2017/01/01:0.0067906446):0.0183220423):0.0035582957,(((((((CEC-19-0400|MEX|ST_2|Cluster_NA|2019/09/27:0.0041641971,CEC-22-8598|MEX|ST_1|Cluster_NA|2022/08/12:0.0072322938):0.0284823608,KEXV01033494|BR|ST_NA|Cluster_NA|2017/01/01:0.0610325755):0.0066429678,KEXV01031737|BR|ST_NA|Cluster_NA|2017/01/01:0.0378532259):0.0070233869,(((((CEC-19-0962|MEX|ST_2|Cluster_NA|2019/12/04:0.0032813059,CEC-22-9034|MEX|ST_1|Cluster_NA|2022/09/21:0.0048064708):0.0009355341,CEC-21-4063|MEX|ST_1|Cluster_NA|2021/06/22:0.0037571781):0.0003143010,CEC-22-6145|MEX|ST_2|Cluster_NA|2022/01/17:0.0026012600):0.0077723790,CEC-21-3717|MEX|ST_1|Cluster_NA|2021/05/20:0.0081279695):0.0014506637,(CEC-20-1284|MEX|ST_2|Cluster_NA|2020/08/26:0.0000027755,CEC-20-1285|MEX|ST_2|Cluster_NA|2020/08/26:0.0019694458):0.0081969538):0.0211553394):0.0036257755,(((((CEC-19-0809|MEX|ST_1|Cluster_NA|2019/11/13:0.0000027755,CEC-20-2253|MEX|ST_2|Cluster_NA|2020/12/09:0.0000027755):0.0065282485,CEC-20-2075|MEX|ST_1|Cluster_NA|2020/11/23:0.0007130170):0.0032247158,(CEC-20-1283|MEX|ST_1|Cluster_NA|2020/08/26:0.0050363137,E4786-MJM|MEX|ST_3|Cluster_NA|2017/01/01:0.0039557213):0.0030586673):0.0031580631,(((CEC-22-7734|MEX|ST_1|Cluster_NA|2022/05/30:0.0041913185,CEC-22-8686|MEX|ST_1|Cluster_NA|2022/08/19:0.0128612831):0.0059023940,E5065-ACB|MEX|ST_1|Cluster_NA|2017/01/01:0.0028890726):0.0028875691,(E5255-HAVG|MEX|ST_1|Cluster_NA|2017/01/01:0.0019051839,E6907-MACA|MEX|ST_1|Cluster_NA|2018/01/01:0.0000027755):0.0019321042):0.0061070294):0.0020414794,(CEC-21-4592|MEX|ST_1|Cluster_NA|2021/08/17:0.0092644276,E0104-ALG|MEX|ST_1|Cluster_NA|2011/01/01:0.0093804703):0.0005619187):0.0191807776):0.0025828845,((E3262-EDRL|MEX|ST_3|Cluster_NA|2017/01/01:0.0048617620,E6554-HUTO|MEX|ST_3|Cluster_NA|2018/01/01:0.0049583235):0.0009934820,(E3663-JDTG|MEX|ST_3|Cluster_NA|2017/01/01:0.0028698953,(E3737-RMME|MEX|ST_3|Cluster_NA|2017/01/01:0.0028929329,E6548-LRRR|MEX|ST_3|Cluster_NA|2018/01/01:0.0048035053):0.0000027755):0.0019162442):0.0220992025):0.0000060858,(((((((CEC-21-2611|MEX|ST_2|Cluster_NA|2021/02/09:0.0245775119,(CEC-22-9336|MEX|ST_1|Cluster_NA|2022/10/19:0.0035195808,CEC-22-9337|MEX|ST_2|Cluster_NA|2022/10/19:0.0038014394):0.0339712221):0.0040981499,CEC-21-3785|MEX|ST_1|Cluster_NA|2021/05/25:0.0424781245):0.0039987941,E6639-TSR|MEX|ST_3|Cluster_NA|2018/01/01:0.0481773252):0.0032470950,((CEC-21-5190|MEX|ST_1|Cluster_NA|2021/10/11:0.0126938812,E1028-AAMO|MEX|ST_1|Cluster_NA|2013/01/01:0.0166786196):0.0107012041,E3845-MTGR|MEX|ST_3|Cluster_NA|2017/01/01:0.0228573152):0.0162930518):0.0023829739,(((MG942235|US|ST_NA|Cluster_NA|2011/01/01:0.0172227763,MG942436|US|ST_NA|Cluster_NA|2012/01/01:0.0142518433):0.0081726893,MG943435|US|ST_NA|Cluster_NA|2015/01/01:0.0276724680):0.0104296102,E3160-DCC|MEX|ST_1|Cluster_NA|2017/01/01:0.0385595118):0.0033826816):0.0015862879,(KEXV01039218|BR|ST_NA|Cluster_NA|2017/01/01:0.0304356545,MK580238|US|ST_NA|Cluster_NA|2016/01/01:0.0318319278):0.0037569669):0.0013778359,((((CEC-21-2935|MEX|ST_1|Cluster_NA|2021/03/11:0.0047650278,((CEC-21-4806|MEX|ST_1|Cluster_NA|2021/09/08:0.0019151631,CEC-22-8422|MEX|ST_1|Cluster_NA|2022/08/01:0.0034864488):0.0000027755,CEC-21-5924|MEX|ST_2|Cluster_NA|2021/12/14:0.0054236456):0.0078541609):0.0117688947,(E1759-JEHE|MEX|ST_1|Cluster_NA|2014/01/01:0.0207875122,E5681-MEJI|MEX|ST_1|Cluster_NA|2017/01/01:0.0061321860):0.0025779525):0.0259788925,P-467-GGG|PAN|ST_NA|Cluster_NA|2015/01/01:0.0328191764):0.0059516843,((((MF456195|US|ST_NA|Cluster_NA|2011/01/01:0.0143307741,OM206252|US|ST_NA|Cluster_NA|2019/01/01:0.0326394438):0.0019436586,(MH354415|US|ST_NA|Cluster_NA|2012/01/01:0.0267466061,MK580284|US|ST_NA|Cluster_NA|2017/01/01:0.0206136016):0.0028247524):0.0062933080,MG943025|US|ST_NA|Cluster_NA|2014/01/01:0.0261162085):0.0126191789,E7378-JABZ|MEX|ST_3|Cluster_NA|2018/01/01:0.0398212878):0.0057215876):0.0031037476):0.0042865918):0.0000056443):0.0004266219,(((((((((((CEC-19-0980|MEX|ST_1|Cluster_NA|2019/12/04:0.0038626844,CEC-21-4429|MEX|ST_1|Cluster_NA|2021/08/02:0.0065793695):0.0065646014,CEC-21-2609|MEX|ST_1|Cluster_NA|2021/02/09:0.0056554901):0.0077662118,((((E2606-JCBA|MEX|ST_3|Cluster_NA|2015/01/01:0.0051490231,E3302-LGM|MEX|ST_3|Cluster_NA|2017/01/01:0.0019200510):0.0000068244,E2881-MRDD|MEX|ST_3|Cluster_NA|2016/01/01:0.0035641577):0.0000027755,E2998-JACE|MEX|ST_3|Cluster_NA|2016/01/01:0.0019002144):0.0007139750,E5497-JJGC|MEX|ST_3|Cluster_NA|2017/01/01:0.0059203912):0.0170157776):0.0233390549,MG943594|US|ST_NA|Cluster_NA|2016/01/01:0.0446737330):0.0102886912,MF456855|US|ST_NA|Cluster_NA|2012/01/01:0.0350970221):0.0029129356,(((CEC-20-1895|MEX|ST_1|Cluster_NA|2020/10/30:0.0298504782,MH354377|US|ST_NA|Cluster_NA|2011/01/01:0.0288364735):0.0054659372,(E2463-DCC|MEX|ST_3|Cluster_NA|2015/01/01:0.0119777192,E2962-JRRM|MEX|ST_3|Cluster_NA|2016/01/01:0.0234513849):0.0361240307):0.0054835044,MH355145|US|ST_NA|Cluster_NA|2015/01/01:0.0276814479):0.0000072030):0.0027546314,((MG942691|US|ST_NA|Cluster_NA|2013/01/01:0.0227608348,E5718-GTZC|MEX|ST_3|Cluster_NA|2017/01/01:0.0249801560):0.0072068492,E5754-CDP|MEX|ST_3|Cluster_NA|2017/01/01:0.0428915127):0.0001825056):0.0017499801,(((CEC-21-4214|MEX|ST_1|Cluster_NA|2021/07/06:0.0025599286,CEC-21-4309|MEX|ST_1|Cluster_NA|2021/07/14:0.0075186848):0.0289348777,((CEC-22-8371|MEX|ST_1|Cluster_NA|2022/07/19:0.0276332162,E0580-MJCC|MEX|ST_3|Cluster_NA|2012/01/01:0.0133781238):0.0064679113,KT998233|GF|ST_NA|Cluster_NA|2011/01/01:0.0433738946):0.0027534368):0.0067889521,((((CEC-22-7407|MEX|ST_1|Cluster_NA|2022/05/06:0.0364388263,MH353404|US|ST_NA|Cluster_NA|2011/01/01:0.0213557743):0.0055407645,E4014-AKC|MEX|ST_3|Cluster_NA|2017/01/01:0.0320102643):0.0039357932,(MF456119|US|ST_NA|Cluster_NA|2011/01/01:0.0015727759,(MF456344|US|ST_NA|Cluster_NA|2011/01/01:0.0059351499,MF456362|US|ST_NA|Cluster_NA|2011/01/01:0.0000027755):0.0004090766):0.0312345029):0.0007550446,(((MG943156|US|ST_NA|Cluster_NA|2014/01/01:0.0024820250,MG943160|US|ST_NA|Cluster_NA|2014/01/01:0.0000027755):0.0223244170,((MG943172|US|ST_NA|Cluster_NA|2014/01/01:0.0168820251,MG943414|US|ST_NA|Cluster_NA|2015/01/01:0.0154615938):0.0027547455,MG943380|US|ST_NA|Cluster_NA|2015/01/01:0.0081719303):0.0024527496):0.0011579462,MG943707|US|ST_NA|Cluster_NA|2016/01/01:0.0121754199):0.0202801520):0.0034967765):0.0022929718):0.0042696114,((CEC-22-9506|MEX|ST_2|Cluster_NA|2022/11/08:0.0293031016,(CEC-22-9878|MEX|ST_2|Cluster_NA|2022/12/15:0.0349112264,(E1611-MCG|MEX|ST_3|Cluster_NA|2014/01/01:0.0064174701,E1622-JASG|MEX|ST_3|Cluster_NA|2014/01/01:0.0050292841):0.0111814419):0.0093913775):0.0053685752,B-045-MA|BEL|ST_NA|Cluster_NA|2013/01/01:0.0162309932):0.0027008537):0.0000079459,KEXV01035353|BR|ST_NA|Cluster_NA|2017/01/01:0.0233899047):0.0009040018,(((((((CEC-21-4995|MEX|ST_2|Cluster_NA|2021/09/27:0.0051611063,E6276-RAGT|MEX|ST_3|Cluster_NA|2018/01/01:0.0091795938):0.0045243117,E1690-SSR|MEX|ST_3|Cluster_NA|2014/01/01:0.0039415126):0.0000065898,E0525-HMGM|MEX|ST_3|Cluster_NA|2012/01/01:0.0026660182):0.0127259442,CEC-22-6130|MEX|ST_2|Cluster_NA|2022/01/14:0.0348935894):0.0100776983,(((((E1287-JPR|MEX|ST_3|Cluster_NA|2013/01/01:0.0000027755,E1289-MENR|MEX|ST_3|Cluster_NA|2013/01/01:0.0000027755):0.0041039317,E2132-JML|MEX|ST_3|Cluster_NA|2015/01/01:0.0091368174):0.0039014500,E2378-KAA|MEX|ST_3|Cluster_NA|2015/01/01:0.0130408444):0.0035584035,E1819-EIMG|MEX|ST_1|Cluster_NA|2015/01/01:0.0148501934):0.0000060239,E2483-JCRA|MEX|ST_3|Cluster_NA|2015/01/01:0.0116220163):0.0163450644):0.0054073410,((MH789681|US|ST_NA|Cluster_NA|2016/01/01:0.0207538272,E7241-EJJT|MEX|ST_1|Cluster_NA|2018/01/01:0.0393940342):0.0174049702,E7507-BBK|MEX|ST_3|Cluster_NA|2018/01/01:0.0235774605):0.0037653840):0.0017070976,((((E0211-MCD|MEX|ST_3|Cluster_NA|2012/01/01:0.0073675674,E3475-SLH|MEX|ST_3|Cluster_NA|2017/01/01:0.0029553772):0.0018926482,(E6775-SFHA|MEX|ST_3|Cluster_NA|2018/01/01:0.0012214210,(E7078-AVFH|MEX|ST_3|Cluster_NA|2018/01/01:0.0048973758,(E7093-YLPT|MEX|ST_3|Cluster_NA|2018/01/01:0.0021549199,E7094-GARE|MEX|ST_3|Cluster_NA|2018/01/01:0.0024541784):0.0041758553):0.0031063818):0.0017085861):0.0000067899,E6236-SCH|MEX|ST_3|Cluster_NA|2018/01/01:0.0061175900):0.0136553521,(E2767-MEP|MEX|ST_3|Cluster_NA|2016/01/01:0.0169287330,(E3300-JACA|MEX|ST_3|Cluster_NA|2017/01/01:0.0030966013,E5305-DGT|MEX|ST_3|Cluster_NA|2017/01/01:0.0114317592):0.0171117100):0.0049765188):0.0201995850):0.0015915204):0.0008052658):0.0004294511):0.0004045676):0.0006236360,(MK580317|US|ST_NA|Cluster_NA|2017/01/01:0.0352981976,((E0296-GGM|MEX|ST_3|Cluster_NA|2012/01/01:0.0017519042,E0310-FOGL|MEX|ST_3|Cluster_NA|2012/01/01:0.0007370847):0.0044418322,E5825-EDRH|MEX|ST_3|Cluster_NA|2018/01/01:0.0143670194):0.0192320117):0.0043142896):0.0025747408,(((((((CEC-22-6088|MEX|ST_1|Cluster_NA|2022/01/12:0.0225258534,E5688-AFN|MEX|ST_1|Cluster_NA|2017/01/01:0.0143204102):0.0180381034,KEXV01039742|BR|ST_NA|Cluster_NA|2017/01/01:0.0343895250):0.0088147078,E1474-FRRR|MEX|ST_3|Cluster_NA|2014/01/01:0.0353103666):0.0008272913,(KEXV01033367|BR|ST_NA|Cluster_NA|2016/01/01:0.0324718188,(KEXV01035279|BR|ST_NA|Cluster_NA|2017/01/01:0.0369808617,KU190638|CA|ST_NA|Cluster_NA|2012/01/01:0.0238735200):0.0048374703):0.0000056389):0.0018010772,((MF456956|US|ST_NA|Cluster_NA|2012/01/01:0.0076481489,((MG943230|US|ST_NA|Cluster_NA|2015/01/01:0.0018415965,MG943278|US|ST_NA|Cluster_NA|2015/01/01:0.0000027755):0.0046487424,KY037037|US|ST_NA|Cluster_NA|2012/01/01:0.0222349028):0.0016995680):0.0054408992,MG943591|US|ST_NA|Cluster_NA|2016/01/01:0.0201461129):0.0157704749):0.0047913313,((((KEXV01011503|BR|ST_NA|Cluster_NA|2014/01/01:0.0271545841,(KEXV01016265|BR|ST_NA|Cluster_NA|2015/01/01:0.0182185271,KEXV01045046|BR|ST_NA|Cluster_NA|2017/01/01:0.0199955836):0.0116181017):0.0084238011,KEXV01032478|BR|ST_NA|Cluster_NA|2017/01/01:0.0295581330):0.0020619413,(MF456080|US|ST_NA|Cluster_NA|2011/01/01:0.0295301636,((((((E0239-CGM|MEX|ST_3|Cluster_NA|2012/01/01:0.0060920743,(E0679-HPR|MEX|ST_3|Cluster_NA|2012/01/01:0.0073098687,E1677-HNN|MEX|ST_3|Cluster_NA|2014/01/01:0.0065424657):0.0010011366):0.0009477122,E0918-CAG|MEX|ST_3|Cluster_NA|2013/01/01:0.0074514784):0.0069525793,(E0336-MBRL|MEX|ST_3|Cluster_NA|2012/01/01:0.0000027755,(E0456-AFMV|MEX|ST_3|Cluster_NA|2012/01/01:0.0014809008,(E1632-MTFR|MEX|ST_3|Cluster_NA|2014/01/01:0.0020959767,E6156-MTFR|MEX|ST_3|Cluster_NA|2018/01/01:0.0035398866):0.0026531743):0.0025799356):0.0072533933):0.0006197493,E3222-MMGS|MEX|ST_3|Cluster_NA|2017/01/01:0.0132473376):0.0055209722,(E0432-SBE|MEX|ST_3|Cluster_NA|2012/01/01:0.0081485330,((E2331-HCT|MEX|ST_3|Cluster_NA|2015/01/01:0.0008664921,E2485-MH|MEX|ST_3|Cluster_NA|2015/01/01:0.0089576434):0.0000065826,E2486-HFCT|MEX|ST_3|Cluster_NA|2015/01/01:0.0000027755):0.0121079678):0.0016952515):0.0000065826,(E1678-MBG|MEX|ST_3|Cluster_NA|2014/01/01:0.0140383326,(E2217-FGMG|MEX|ST_3|Cluster_NA|2015/01/01:0.0007364456,E2221-DJB|MEX|ST_3|Cluster_NA|2015/01/01:0.0021514730):0.0083828016):0.0278950821):0.0038259110):0.0065427279):0.0000640048,(KEXV01040151|BR|ST_NA|Cluster_NA|2017/01/01:0.0283350174,(E0924-CGDC|MEX|ST_3|Cluster_NA|2013/01/01:0.0091737591,E0948-FAL|MEX|ST_3|Cluster_NA|2013/01/01:0.0106688086):0.0143195182):0.0056974905):0.0041645265):0.0006659087,(((KEXV01015202|BR|ST_NA|Cluster_NA|2014/01/01:0.0292660415,KEXV01044643|BR|ST_NA|Cluster_NA|2016/01/01:0.0111862934):0.0087521831,KEXV01035426|BR|ST_NA|Cluster_NA|2017/01/01:0.0347884305):0.0045563116,(((((((KEXV01032865|BR|ST_NA|Cluster_NA|2016/01/01:0.0059976534,((KEXV01033133|BR|ST_NA|Cluster_NA|2017/01/01:0.0020027851,KEXV01033285|BR|ST_NA|Cluster_NA|2017/01/01:0.0111587325):0.0007696882,KY581483|BR|ST_NA|Cluster_NA|2014/01/01:0.0072787482):0.0050438406):0.0076790481,(KEXV01033036|BR|ST_NA|Cluster_NA|2016/01/01:0.0262131783,KEXV01033042|BR|ST_NA|Cluster_NA|2016/01/01:0.0136200309):0.0039907654):0.0017524753,KEXV01045846|BR|ST_NA|Cluster_NA|2017/01/01:0.0131645442):0.0162333495,(KEXV01034360|BR|ST_NA|Cluster_NA|2017/01/01:0.0338653951,MH354407|US|ST_NA|Cluster_NA|2011/01/01:0.0292075188):0.0061477370):0.0063699300,(KEXV01037636|BR|ST_NA|Cluster_NA|2016/01/01:0.0199386546,(KEXV01037688|BR|ST_NA|Cluster_NA|2016/01/01:0.0273751767,KEXV01037765|BR|ST_NA|Cluster_NA|2016/01/01:0.0312076748):0.0223064536):0.0066545243):0.0000069451,KEXV01035583|BR|ST_NA|Cluster_NA|2016/01/01:0.0225062580):0.0015307981,KEXV01045534|BR|ST_NA|Cluster_NA|2017/01/01:0.0207831534):0.0027332409):0.0030231161):0.0014488971):0.0009170181,((((CEC-19-0607|MEX|ST_1|Cluster_NA|2019/10/18:0.0473424125,((((CEC-19-0784|MEX|ST_1|Cluster_NA|2019/11/13:0.0141259116,(CEC-20-1795|MEX|ST_1|Cluster_NA|2020/10/22:0.0023300506,((CEC-21-2469|MEX|ST_1|Cluster_NA|2021/01/25:0.0016245641,CEC-22-8282|MEX|ST_1|Cluster_NA|2022/07/12:0.0000027755):0.0028683118,((CEC-22-6249|MEX|ST_1|Cluster_NA|2022/01/25:0.0000027755,CEC-22-7223|MEX|ST_1|Cluster_NA|2022/04/21:0.0000027755):0.0000027755,CEC-22-7209|MEX|ST_1|Cluster_NA|2022/04/20:0.0009864836):0.0018606423):0.0054090870):0.0046017441):0.0024915420,(CEC-22-6151|MEX|ST_1|Cluster_NA|2022/01/17:0.0080033656,(CEC-22-6156|MEX|ST_1|Cluster_NA|2022/01/17:0.0054057384,E3659-OBH|MEX|ST_3|Cluster_NA|2017/01/01:0.0040920928):0.0017291454):0.0044812334):0.0007593795,CEC-20-1965|MEX|ST_1|Cluster_NA|2020/11/09:0.0095484314):0.0070002246,((CEC-21-5165|MEX|ST_1|Cluster_NA|2021/10/11:0.0100347445,CEC-22-6648|MEX|ST_1|Cluster_NA|2022/03/01:0.0152150602):0.0017245325,CEC-22-7113|MEX|ST_1|Cluster_NA|2022/04/07:0.0125252447):0.0098644177):0.0190946196):0.0114321930,KEXV01035559|BR|ST_NA|Cluster_NA|2016/01/01:0.0512329342):0.0035607294,(((((((CEC-19-0917|MEX|ST_1|Cluster_NA|2019/11/27:0.0041665325,E5461-RCN|MEX|ST_3|Cluster_NA|2017/01/01:0.0009272384):0.0028852755,CEC-20-1135|MEX|ST_1|Cluster_NA|2020/08/13:0.0084130388):0.0114971723,E3702-LGCR|MEX|ST_3|Cluster_NA|2017/01/01:0.0067374038):0.0193048124,(E4060-JFGH|MEX|ST_3|Cluster_NA|2017/01/01:0.0256713779,E4500-JJC|MEX|ST_3|Cluster_NA|2017/01/01:0.0080420313):0.0084737976):0.0149561816,((CEC-20-1221|MEX|ST_1|Cluster_NA|2020/08/20:0.0048038464,CEC-21-2784|MEX|ST_1|Cluster_NA|2021/02/26:0.0053444927):0.0369567967,KEXV01031335|BR|ST_NA|Cluster_NA|2015/01/01:0.0436918391):0.0036607873):0.0050213344,G-1709|GUA|ST_NA|Cluster_NA|2016/01/01:0.0264956175):0.0020348514,((KF384802|US|ST_NA|Cluster_NA|2011/01/01:0.0305316896,MH355098|US|ST_NA|Cluster_NA|2014/01/01:0.0386891273):0.0048630954,KF384805|US|ST_NA|Cluster_NA|2011/01/01:0.0291416662):0.0064357653):0.0032855124):0.0000065961,((((KEXV01007158|BR|ST_NA|Cluster_NA|2014/01/01:0.0325132688,KEXV01007160|BR|ST_NA|Cluster_NA|2014/01/01:0.0251691798):0.0072896858,(((KEXV01014447|BR|ST_NA|Cluster_NA|2014/01/01:0.0039822187,KEXV01045172|BR|ST_NA|Cluster_NA|2017/01/01:0.0066274603):0.0093881534,KEXV01046690|BR|ST_NA|Cluster_NA|2017/01/01:0.0174894214):0.0142726825,KEXV01035120|BR|ST_NA|Cluster_NA|2017/01/01:0.0410852792):0.0098542777):0.0057147155,(KEXV01033715|BR|ST_NA|Cluster_NA|2017/01/01:0.0537834658,MH354519|US|ST_NA|Cluster_NA|2012/01/01:0.0251819443):0.0023128763):0.0000065898,((((MG941962|US|ST_NA|Cluster_NA|2011/01/01:0.0028102835,MG943675|US|ST_NA|Cluster_NA|2016/01/01:0.0094075191):0.0033254318,MN971719|US|ST_NA|Cluster_NA|2017/01/01:0.0094428167):0.0041602185,MG942288|US|ST_NA|Cluster_NA|2012/01/01:0.0027360820):0.0274201488,E7499-LDMC|MEX|ST_3|Cluster_NA|2018/01/01:0.0429984519):0.0088200914):0.0045374716):0.0006740164):0.0008816625):0.0003916457,(MF456555|US|ST_NA|Cluster_NA|2012/01/01:0.0327689604,MH354931|US|ST_NA|Cluster_NA|2014/01/01:0.0206545797):0.0039773765):0.0000059876,((((((((((((((CEC-19-0114|MEX|ST_1|Cluster_NA|2019/08/23:0.0007041971,CEC-22-7714|MEX|ST_1|Cluster_NA|2022/05/27:0.0036047874):0.0000417651,CEC-21-4710|MEX|ST_1|Cluster_NA|2021/08/30:0.0046578406):0.0000065826,CEC-21-5836|MEX|ST_1|Cluster_NA|2021/12/06:0.0035478752):0.0061893177,CEC-22-7238|MEX|ST_1|Cluster_NA|2022/04/22:0.0016279352):0.0075490440,CEC-20-1661|MEX|ST_1|Cluster_NA|2020/10/09:0.0106053566):0.0302232096,(CEC-21-5679|MEX|ST_1|Cluster_NA|2021/11/25:0.0259656443,KEXV01044703|BR|ST_NA|Cluster_NA|2016/01/01:0.0335463878):0.0049402574):0.0035278704,((((CEC-19-0260|MEX|ST_1|Cluster_NA|2019/09/11:0.0081036299,CEC-22-7314|MEX|ST_1|Cluster_NA|2022/04/28:0.0089853506):0.0280463043,((KEXV01014486|BR|ST_NA|Cluster_NA|2014/01/01:0.0224257157,KEXV01014577|BR|ST_NA|Cluster_NA|2014/01/01:0.0177399088):0.0035558215,(KEXV01016264|BR|ST_NA|Cluster_NA|2015/01/01:0.0181986407,KEXV01046522|BR|ST_NA|Cluster_NA|2017/01/01:0.0048289609):0.0095414372):0.0202662127):0.0037389082,(KEXV01037835|BR|ST_NA|Cluster_NA|2016/01/01:0.0322331475,E2734-BCC|MEX|ST_2|Cluster_NA|2015/01/01:0.0239979930):0.0097955905):0.0030454099,(CEC-19-0700|MEX|ST_2|Cluster_NA|2019/10/30:0.0359029364,KEXV01041192|BR|ST_NA|Cluster_NA|2017/01/01:0.0334070522):0.0027207687):0.0032687814):0.0019387473,KEXV01046776|BR|ST_NA|Cluster_NA|2017/01/01:0.0209386031):0.0000088694,(((((((KEXV01012309|BR|ST_NA|Cluster_NA|2014/01/01:0.0090848459,KEXV01039953|BR|ST_NA|Cluster_NA|2017/01/01:0.0056887936):0.0076485011,KEXV01039934|BR|ST_NA|Cluster_NA|2016/01/01:0.0324424289):0.0154706796,KEXV01044451|BR|ST_NA|Cluster_NA|2016/01/01:0.0311355745):0.0032635619,(((KEXV01012351|BR|ST_NA|Cluster_NA|2015/01/01:0.0385922468,((KEXV01014507|BR|ST_NA|Cluster_NA|2014/01/01:0.0192930809,KEXV01046489|BR|ST_NA|Cluster_NA|2017/01/01:0.0184373692):0.0128123544,(KEXV01040164|BR|ST_NA|Cluster_NA|2016/01/01:0.0335557049,KF700972|BR|ST_NA|Cluster_NA|2011/01/01:0.0140481041):0.0219665555):0.0045489311):0.0043337205,KY035389|US|ST_NA|Cluster_NA|2012/01/01:0.0274080599):0.0014590967,KEXV01029654|BR|ST_NA|Cluster_NA|2015/01/01:0.0295492597):0.0018424404):0.0027463432,((KEXV01015785|BR|ST_NA|Cluster_NA|2015/01/01:0.0254739644,KEXV01043006|BR|ST_NA|Cluster_NA|2016/01/01:0.0351648962):0.0083184826,(KEXV01036283|BR|ST_NA|Cluster_NA|2017/01/01:0.0256351830,KEXV01038513|BR|ST_NA|Cluster_NA|2016/01/01:0.0258875563):0.0094127225):0.0000065961):0.0039818874,(KEXV01032638|BR|ST_NA|Cluster_NA|2017/01/01:0.0325749781,KEXV01038505|BR|ST_NA|Cluster_NA|2016/01/01:0.0345076924):0.0058694257):0.0018596927,(KU190645|CA|ST_NA|Cluster_NA|2012/01/01:0.0225999699,(((KY190196|US|ST_NA|Cluster_NA|2012/01/01:0.0097151806,MG943261|US|ST_NA|Cluster_NA|2015/01/01:0.0141129283):0.0105607482,((MG942678|US|ST_NA|Cluster_NA|2013/01/01:0.0027752860,(MG942844|US|ST_NA|Cluster_NA|2013/01/01:0.0071895150,(MG943143|US|ST_NA|Cluster_NA|2014/01/01:0.0080952886,MG943653|US|ST_NA|Cluster_NA|2016/01/01:0.0060015876):0.0000027755):0.0022305774):0.0008742939,(MG943139|US|ST_NA|Cluster_NA|2014/01/01:0.0008497804,MN971693|US|ST_NA|Cluster_NA|2016/01/01:0.0010700889):0.0101886027):0.0000065826):0.0123739376,MG943706|US|ST_NA|Cluster_NA|2016/01/01:0.0222932966):0.0123932252):0.0023478263):0.0012235229):0.0011119764,((((KEXV01032975|BR|ST_NA|Cluster_NA|2016/01/01:0.0297499026,((KEXV01032980|BR|ST_NA|Cluster_NA|2016/01/01:0.0040579084,KEXV01033099|BR|ST_NA|Cluster_NA|2017/01/01:0.0190475292):0.0052300285,(KEXV01033005|BR|ST_NA|Cluster_NA|2016/01/01:0.0116581940,KEXV01043843|BR|ST_NA|Cluster_NA|2016/01/01:0.0142041536):0.0024429479):0.0006644003):0.0015190847,KEXV01033060|BR|ST_NA|Cluster_NA|2016/01/01:0.0361400769):0.0152348598,(KX443070|BR|ST_NA|Cluster_NA|2013/01/01:0.0007077776,MN528319|BR|ST_NA|Cluster_NA|2016/01/01:0.0032437499):0.0132546712):0.0114942821,MK330083|US|ST_NA|Cluster_NA|2014/01/01:0.0181125533):0.0011073149):0.0000027755,((KEXV01008608|BR|ST_NA|Cluster_NA|2015/01/01:0.0275658536,KEXV01039529|BR|ST_NA|Cluster_NA|2017/01/01:0.0384563184):0.0079219176,KEXV01034057|BR|ST_NA|Cluster_NA|2017/01/01:0.0065383228):0.0021468997):0.0012225768,(((((((((CEC-19-0636|MEX|ST_2|Cluster_NA|2019/10/23:0.0083037090,((CEC-20-1638|MEX|ST_2|Cluster_NA|2020/10/07:0.0162047962,CEC-20-2041|MEX|ST_2|Cluster_NA|2020/11/17:0.0101080723):0.0029062902,CEC-21-3155|MEX|ST_1|Cluster_NA|2021/03/31:0.0193628225):0.0017762441):0.0127729992,(((CEC-20-1594|MEX|ST_2|Cluster_NA|2020/10/05:0.0084596868,CEC-22-9768|MEX|ST_2|Cluster_NA|2022/12/06:0.0187118909):0.0079807663,CEC-22-6679|MEX|ST_1|Cluster_NA|2022/03/02:0.0257125467):0.0012994456,CEC-21-3554|MEX|ST_1|Cluster_NA|2021/05/06:0.0171470553):0.0003889618):0.0005658055,(CEC-22-6007|MEX|ST_2|Cluster_NA|2022/01/05:0.0156879063,(CEC-22-6891|MEX|ST_2|Cluster_NA|2022/03/23:0.0017612365,CEC-22-7044|MEX|ST_1|Cluster_NA|2022/04/04:0.0025448815):0.0065978393):0.0184367338):0.0023913798,(CEC-20-1673|MEX|ST_2|Cluster_NA|2020/10/09:0.0199746363,(CEC-22-8548|MEX|ST_2|Cluster_NA|2022/08/10:0.0071333654,CEC-22-8586|MEX|ST_2|Cluster_NA|2022/08/12:0.0025191268):0.0076853204):0.0068988760):0.0062514987,((CEC-20-1212|MEX|ST_1|Cluster_NA|2020/08/20:0.0139326371,CEC-22-6649|MEX|ST_1|Cluster_NA|2022/03/02:0.0125274422):0.0051783463,(((CEC-20-2298|MEX|ST_1|Cluster_NA|2020/12/15:0.0043183061,(((E1707-RGM|MEX|ST_3|Cluster_NA|2014/01/01:0.0061565980,E3077-CAOM|MEX|ST_3|Cluster_NA|2016/01/01:0.0067780270):0.0008315570,E3393-JEGC|MEX|ST_3|Cluster_NA|2017/01/01:0.0000080555):0.0016718401,E4005-LHTC|MEX|ST_3|Cluster_NA|2017/01/01:0.0089775905):0.0053043776):0.0000065898,(((E0550-FJPW|MEX|ST_3|Cluster_NA|2012/01/01:0.0066475663,E1420-MOCD|MEX|ST_3|Cluster_NA|2014/01/01:0.0028878232):0.0038301011,((E1722-LHSJ|MEX|ST_3|Cluster_NA|2014/01/01:0.0018041870,E2599-AMAP|MEX|ST_3|Cluster_NA|2015/01/01:0.0044701022):0.0025372827,E4970-ELTG|MEX|ST_3|Cluster_NA|2017/01/01:0.0173197662):0.0016000318):0.0007040440,E2727-URM|MEX|ST_3|Cluster_NA|2015/01/01:0.0045667444):0.0060746114):0.0022070337,((CEC-21-4971|MEX|ST_1|Cluster_NA|2021/09/24:0.0007696220,CEC-21-5109|MEX|ST_1|Cluster_NA|2021/10/06:0.0184696499):0.0181129389,CEC-21-5614|MEX|ST_1|Cluster_NA|2021/11/22:0.0061311508):0.0107666764):0.0191218781):0.0005690706):0.0008855360,E2285-JERG|MEX|ST_3|Cluster_NA|2015/01/01:0.0258594733):0.0011041045,((((CEC-20-1238|MEX|ST_1|Cluster_NA|2020/08/21:0.0017001431,CEC-22-9658|MEX|ST_1|Cluster_NA|2022/11/24:0.0073785505):0.0120083353,(CEC-22-6067|MEX|ST_1|Cluster_NA|2022/01/11:0.0165497441,(E2034-LBB|MEX|ST_1|Cluster_NA|2015/01/01:0.0060103136,E2852-JBA|MEX|ST_3|Cluster_NA|2016/01/01:0.0049068700):0.0051054926):0.0000062134):0.0020639088,CEC-20-2262|MEX|ST_2|Cluster_NA|2020/12/11:0.0133178199):0.0009923939,((CEC-21-2949|MEX|ST_1|Cluster_NA|2021/03/12:0.0132021168,CEC-22-6301|MEX|ST_2|Cluster_NA|2022/01/31:0.0035454999):0.0065309564,(((CEC-21-4267|MEX|ST_1|Cluster_NA|2021/07/12:0.0007009719,E1810-AGL|MEX|ST_3|Cluster_NA|2014/01/01:0.0000061196):0.0003504234,(CEC-22-8104|MEX|ST_1|Cluster_NA|2022/06/28:0.0000027755,CEC-22-8668|MEX|ST_2|Cluster_NA|2022/08/18:0.0003540306):0.0010572549):0.0014308951,CEC-22-8341|MEX|ST_1|Cluster_NA|2022/07/18:0.0018212330):0.0029494729):0.0100634714):0.0073371745):0.0136548568,((CEC-21-3061|MEX|ST_1|Cluster_NA|2021/03/24:0.0375446069,KEXV01035731|BR|ST_NA|Cluster_NA|2016/01/01:0.0358120862):0.0092917014,((CEC-21-3373|MEX|ST_1|Cluster_NA|2021/04/21:0.0326432161,CEC-21-5379|MEX|ST_2|Cluster_NA|2021/10/27:0.0441074847):0.0059455709,(KEXV01034184|BR|ST_NA|Cluster_NA|2017/01/01:0.0709784853,E4781-JPM|MEX|ST_3|Cluster_NA|2017/01/01:0.0334944786):0.0050151163):0.0034468791):0.0005997435):0.0011239056,((KEXV01015872|BR|ST_NA|Cluster_NA|2015/01/01:0.0231332921,KEXV01016182|BR|ST_NA|Cluster_NA|2015/01/01:0.0305105089):0.0045500918,KEXV01046177|BR|ST_NA|Cluster_NA|2017/01/01:0.0196428673):0.0063181573):0.0012486766):0.0020188282,((CEC-21-2809|MEX|ST_1|Cluster_NA|2021/03/01:0.0253886998,KEXV01039988|BR|ST_NA|Cluster_NA|2017/01/01:0.0284385539):0.0019999169,KEXV01038900|BR|ST_NA|Cluster_NA|2016/01/01:0.0242144113):0.0052910369):0.0059150133,(((((((CEC-19-0455|MEX|ST_1|Cluster_NA|2019/10/04:0.0075615862,CEC-21-3496|MEX|ST_1|Cluster_NA|2021/04/29:0.0111440550):0.0045932237,(((((CEC-19-0725|MEX|ST_1|Cluster_NA|2019/11/05:0.0004225946,(CEC-22-9320|MEX|ST_1|Cluster_NA|2022/10/17:0.0000027755,CEC-22-9321|MEX|ST_1|Cluster_NA|2022/10/17:0.0034344030):0.0023295036):0.0009933540,CEC-21-4253|MEX|ST_1|Cluster_NA|2021/07/09:0.0032271495):0.0009381147,CEC-22-6906|MEX|ST_1|Cluster_NA|2022/03/24:0.0041626314):0.0008524748,CEC-21-3528|MEX|ST_1|Cluster_NA|2021/05/03:0.0026054801):0.0084156036,CEC-22-8136|MEX|ST_1|Cluster_NA|2022/06/30:0.0038763759):0.0038377662):0.0138960092,(CEC-22-8292|MEX|ST_2|Cluster_NA|2022/07/13:0.0135612513,((CEC-22-8401|MEX|ST_1|Cluster_NA|2022/07/21:0.0097274492,E5517-LLAR|MEX|ST_1|Cluster_NA|2017/01/01:0.0009696193):0.0144176211,MG942557|US|ST_NA|Cluster_NA|2012/01/01:0.0117633390):0.0049017164):0.0014806280):0.0013013332,(((CEC-20-1408|MEX|ST_1|Cluster_NA|2020/09/10:0.0140233619,E1410-JDZP|MEX|ST_1|Cluster_NA|2014/01/01:0.0112554351):0.0039151564,(E2227-CMA|MEX|ST_1|Cluster_NA|2015/01/01:0.0087786330,E2538-SGCA|MEX|ST_1|Cluster_NA|2015/01/01:0.0159312122):0.0021058746):0.0012909753,((CEC-20-2084|MEX|ST_1|Cluster_NA|2020/11/23:0.0003048648,CEC-22-7609|MEX|ST_1|Cluster_NA|2022/05/20:0.0041913991):0.0152454931,((CEC-21-2678|MEX|ST_1|Cluster_NA|2021/02/16:0.0043136048,CEC-21-5278|MEX|ST_1|Cluster_NA|2021/10/19:0.0000600809):0.0208853913,E3838-JASL|MEX|ST_3|Cluster_NA|2017/01/01:0.0198465996):0.0034397101):0.0018949207):0.0006507907):0.0091406295,(((KEXV01029706|BR|ST_NA|Cluster_NA|2015/01/01:0.0020047774,KEXV01029821|BR|ST_NA|Cluster_NA|2015/01/01:0.0000027755):0.0308866794,KEXV01033148|BR|ST_NA|Cluster_NA|2017/01/01:0.0146753130):0.0189952525,(KEXV01040074|BR|ST_NA|Cluster_NA|2016/01/01:0.0037737917,KEXV01040075|BR|ST_NA|Cluster_NA|2016/01/01:0.0062507322):0.0342729861):0.0026076151):0.0042968037,KEXV01043742|BR|ST_NA|Cluster_NA|2016/01/01:0.0281923886):0.0032978067,(((((CEC-22-6890|MEX|ST_1|Cluster_NA|2022/03/23:0.0407588896,((KJ680948|US|ST_NA|Cluster_NA|2012/01/01:0.0038298169,MG942583|US|ST_NA|Cluster_NA|2012/01/01:0.0069107669):0.0011166634,MG943615|US|ST_NA|Cluster_NA|2016/01/01:0.0104935587):0.0296387379):0.0057893756,(KEXV01031358|BR|ST_NA|Cluster_NA|2015/01/01:0.0163154005,((KEXV01040193|BR|ST_NA|Cluster_NA|2017/01/01:0.0119982509,KX443058|BR|ST_NA|Cluster_NA|2013/01/01:0.0109548569):0.0098485212,KX443041|BR|ST_NA|Cluster_NA|2013/01/01:0.0103917076):0.0116120901):0.0141780017):0.0030727340,((((CEC-22-7222|MEX|ST_1|Cluster_NA|2022/04/21:0.0416841773,(CEC-22-8078|MEX|ST_2|Cluster_NA|2022/06/27:0.0035516881,CEC-22-9807|MEX|ST_1|Cluster_NA|2022/12/08:0.0076914759):0.0302464514):0.0041281428,(((((((((((KU190480|CA|ST_NA|Cluster_NA|2011/01/01:0.0000027755,(KU190612|CA|ST_NA|Cluster_NA|2012/01/01:0.0009770849,KU190765|CA|ST_NA|Cluster_NA|2013/01/01:0.0009748491):0.0022306129):0.0056321293,(((KU190798|CA|ST_NA|Cluster_NA|2013/01/01:0.0049717867,KU190813|CA|ST_NA|Cluster_NA|2013/01/01:0.0019875011):0.0009426254,KU190805|CA|ST_NA|Cluster_NA|2013/01/01:0.0009733331):0.0009774448,KU190832|CA|ST_NA|Cluster_NA|2013/01/01:0.0039198782):0.0000027755):0.0000027755,KU190690|CA|ST_NA|Cluster_NA|2012/01/01:0.0040178521):0.0000027755,KU190708|CA|ST_NA|Cluster_NA|2012/01/01:0.0019538123):0.0009730284,(KU190754|CA|ST_NA|Cluster_NA|2013/01/01:0.0009815560,KU190831|CA|ST_NA|Cluster_NA|2013/01/01:0.0000027755):0.0000027755):0.0000027755,KU190806|CA|ST_NA|Cluster_NA|2013/01/01:0.0000027755):0.0000027755,KU190719|CA|ST_NA|Cluster_NA|2012/01/01:0.0029390998):0.0009729419,KU190820|CA|ST_NA|Cluster_NA|2013/01/01:0.0029412321):0.0000027755,KU190776|CA|ST_NA|Cluster_NA|2013/01/01:0.0009851307):0.0008537523,(KU190817|CA|ST_NA|Cluster_NA|2013/01/01:0.0049517655,KU190835|CA|ST_NA|Cluster_NA|2013/01/01:0.0039390849):0.0010998218):0.0023090156,KU190627|CA|ST_NA|Cluster_NA|2012/01/01:0.0039297118):0.0332092054):0.0028789148,((KEXV01037604|BR|ST_NA|Cluster_NA|2015/01/01:0.0324892170,(((KEXV01037821|BR|ST_NA|Cluster_NA|2016/01/01:0.0212444038,KEXV01041859|BR|ST_NA|Cluster_NA|2017/01/01:0.0105868323):0.0002355677,KM851158|BR|ST_NA|Cluster_NA|2012/01/01:0.0085290217):0.0110951138,KM851079|BR|ST_NA|Cluster_NA|2012/01/01:0.0294919496):0.0034917015):0.0111727257,MH354751|US|ST_NA|Cluster_NA|2012/01/01:0.0421948232):0.0064762984):0.0035992514,((KEXV01009060|BR|ST_NA|Cluster_NA|2015/01/01:0.0272489933,KEXV01038482|BR|ST_NA|Cluster_NA|2016/01/01:0.0161142743):0.0255446518,(MF456812|US|ST_NA|Cluster_NA|2012/01/01:0.0432288535,MG943070|US|ST_NA|Cluster_NA|2014/01/01:0.0267316228):0.0044932216):0.0053736008):0.0052986139):0.0011148313,(((KEXV01002615|BR|ST_NA|Cluster_NA|2015/01/01:0.0365946078,KEXV01016084|BR|ST_NA|Cluster_NA|2015/01/01:0.0300176161):0.0086269690,((KEXV01014506|BR|ST_NA|Cluster_NA|2014/01/01:0.0131196534,KEXV01044814|BR|ST_NA|Cluster_NA|2016/01/01:0.0054633035):0.0173255519,((KEXV01042271|BR|ST_NA|Cluster_NA|2016/01/01:0.0099444307,KR066203|BR|ST_NA|Cluster_NA|2014/01/01:0.0126346045):0.0085785516,KR066202|BR|ST_NA|Cluster_NA|2014/01/01:0.0261320898):0.0181202553):0.0009296271):0.0040607575,(KEXV01031652|BR|ST_NA|Cluster_NA|2016/01/01:0.0284914310,KEXV01044489|BR|ST_NA|Cluster_NA|2016/01/01:0.0211547112):0.0063680934):0.0004941308):0.0018969065,(((MG942998|US|ST_NA|Cluster_NA|2014/01/01:0.0379230497,E6538-JAAL|MEX|ST_3|Cluster_NA|2018/01/01:0.0250121478):0.0046811098,MH353927|US|ST_NA|Cluster_NA|2013/01/01:0.0220049917):0.0029614528,MK922710|US|ST_NA|Cluster_NA|2018/01/01:0.0204578498):0.0025083017):0.0008368716):0.0007793254):0.0012816177):0.0008051826,(E2026-TRH|MEX|ST_3|Cluster_NA|2015/01/01:0.0204551179,P-552-FP|PAN|ST_NA|Cluster_NA|2015/01/01:0.0274708152):0.0066747936):0.0004640633,(((((((((((((CEC-19-0420|MEX|ST_2|Cluster_NA|2019/10/02:0.0043736740,CEC-22-8283|MEX|ST_2|Cluster_NA|2022/07/12:0.0060080100):0.0000381776,CEC-20-1525|MEX|ST_2|Cluster_NA|2020/09/24:0.0061804736):0.0012248474,CEC-21-4528|MEX|ST_2|Cluster_NA|2021/08/10:0.0092385636):0.0044026794,CEC-22-6933|MEX|ST_2|Cluster_NA|2022/03/25:0.0128082212):0.0102985711,CEC-22-7096|MEX|ST_2|Cluster_NA|2022/04/07:0.0256346533):0.0039061401,(CEC-21-5841|MEX|ST_2|Cluster_NA|2021/12/07:0.0083507148,E2362-AJZS|MEX|ST_2|Cluster_NA|2015/01/01:0.0102035962):0.0126013110):0.0039732221,((KU190767|CA|ST_NA|Cluster_NA|2013/01/01:0.0009642061,E0096-JCMP|MEX|ST_1|Cluster_NA|2011/01/01:0.0047482708):0.0089981624,(E1817-MPSC|MEX|ST_1|Cluster_NA|2015/01/01:0.0086379369,E1899-ABM|MEX|ST_1|Cluster_NA|2015/01/01:0.0178392536):0.0018878980):0.0020313298):0.0203535561,((((CEC-19-0630|MEX|ST_1|Cluster_NA|2019/10/23:0.0133344699,(CEC-21-4935|MEX|ST_1|Cluster_NA|2021/09/23:0.0068411875,CEC-21-4938|MEX|ST_2|Cluster_NA|2021/09/23:0.0030770739):0.0142196199):0.0029704255,((((CEC-20-0972|MEX|ST_1|Cluster_NA|2020/07/21:0.0071754719,(CEC-20-1241|MEX|ST_1|Cluster_NA|2020/08/21:0.0061357811,E3333-LRLG|MEX|ST_3|Cluster_NA|2017/01/01:0.0157855485):0.0000070855):0.0016798556,CEC-21-5368|MEX|ST_1|Cluster_NA|2021/10/27:0.0211764567):0.0062964592,(((((CEC-20-1455|MEX|ST_1|Cluster_NA|2020/09/17:0.0040438401,(CEC-22-6976|MEX|ST_1|Cluster_NA|2022/03/29:0.0081728397,CEC-22-8905|MEX|ST_1|Cluster_NA|2022/09/07:0.0070495399):0.0013793970):0.0022020384,CEC-22-6680|MEX|ST_1|Cluster_NA|2022/03/02:0.0000065826):0.0015139169,CEC-21-3589|MEX|ST_1|Cluster_NA|2021/05/10:0.0139830932):0.0022681132,CEC-20-1550|MEX|ST_1|Cluster_NA|2020/09/29:0.0066694759):0.0051259359,((CEC-21-5267|MEX|ST_1|Cluster_NA|2021/10/19:0.0007121915,CEC-21-5844|MEX|ST_1|Cluster_NA|2021/12/07:0.0007097231):0.0000027755,CEC-21-5493|MEX|ST_1|Cluster_NA|2021/11/08:0.0010693129):0.0126631183):0.0051531282):0.0018158783,(CEC-22-6923|MEX|ST_2|Cluster_NA|2022/03/24:0.0136156525,E0662-ADMG|MEX|ST_1|Cluster_NA|2012/01/01:0.0055654231):0.0009160347):0.0000065826):0.0089555865,(((CEC-21-3135|MEX|ST_1|Cluster_NA|2021/03/30:0.0032631600,CEC-22-6224|MEX|ST_1|Cluster_NA|2022/01/24:0.0029631572):0.0019284951,CEC-22-9398|MEX|ST_1|Cluster_NA|2022/10/24:0.0042755181):0.0028121055,CEC-21-4299|MEX|ST_1|Cluster_NA|2021/07/12:0.0187129530):0.0076706714):0.0178366956,(E0007-CCM|MEX|ST_1|Cluster_NA|2011/01/01:0.0182082259,((E0025-JDC|MEX|ST_3|Cluster_NA|2011/01/01:0.0086408812,E0913-MRG|MEX|ST_3|Cluster_NA|2013/01/01:0.0072988805):0.0099799357,(E0390-ERT|MEX|ST_3|Cluster_NA|2012/01/01:0.0123344316,E3429-JAMD|MEX|ST_3|Cluster_NA|2017/01/01:0.0282555775):0.0143219016):0.0082713064):0.0046229280):0.0026802516):0.0019230330,(((((CEC-21-2956|MEX|ST_2|Cluster_NA|2021/03/16:0.0196498233,E3491-RRH|MEX|ST_3|Cluster_NA|2017/01/01:0.0016683579):0.0063288651,((CEC-21-5115|MEX|ST_2|Cluster_NA|2021/10/06:0.0164115264,E3975-SMLR|MEX|ST_3|Cluster_NA|2017/01/01:0.0099182742):0.0000075431,E3980-JJGR|MEX|ST_3|Cluster_NA|2017/01/01:0.0097377247):0.0030109966):0.0187590259,(E0996-MGCG|MEX|ST_3|Cluster_NA|2013/01/01:0.0000027755,E1396-MJDZ|MEX|ST_3|Cluster_NA|2014/01/01:0.0000027755):0.0401099908):0.0007207181,KJ680952|US|ST_NA|Cluster_NA|2012/01/01:0.0271423731):0.0029976236,(CEC-21-5518|MEX|ST_2|Cluster_NA|2021/11/11:0.0290814752,E1938-OHS|MEX|ST_1|Cluster_NA|2015/01/01:0.0251610829):0.0066068904):0.0039271890):0.0059583984,(((((((CEC-21-4250|MEX|ST_1|Cluster_NA|2021/07/08:0.0044347583,E6371-RSC|MEX|ST_3|Cluster_NA|2018/01/01:0.0000027755):0.0074428129,((E2867-JGM|MEX|ST_3|Cluster_NA|2016/01/01:0.0100293097,E3373-CLH|MEX|ST_3|Cluster_NA|2017/01/01:0.0028726576):0.0049754717,(E3053-JATM|MEX|ST_3|Cluster_NA|2016/01/01:0.0000065826,E3913-YSB|MEX|ST_3|Cluster_NA|2017/01/01:0.0060161017):0.0027193810):0.0010096908):0.0302632394,(E2016-APC|MEX|ST_3|Cluster_NA|2015/01/01:0.0294124976,E3282-MCA|MEX|ST_3|Cluster_NA|2017/01/01:0.0385547029):0.0041457127):0.0247336357,(KEXV01032755|BR|ST_NA|Cluster_NA|2017/01/01:0.0493508974,MH789581|US|ST_NA|Cluster_NA|2016/01/01:0.0278012680):0.0126361813):0.0006634501,((((KEXV01032451|BR|ST_NA|Cluster_NA|2016/01/01:0.0345134852,KU678139|US|ST_NA|Cluster_NA|2015/01/01:0.0480963140):0.0132792895,E6242-JIR|MEX|ST_3|Cluster_NA|2018/01/01:0.0433561996):0.0025735624,MG942787|US|ST_NA|Cluster_NA|2013/01/01:0.0139304260):0.0084890458,MK922961|US|ST_NA|Cluster_NA|2018/01/01:0.0307714389):0.0044375211):0.0000060883,E2515-FVJ|MEX|ST_3|Cluster_NA|2015/01/01:0.0250943658):0.0101397650,(((CEC-22-9251|MEX|ST_1|Cluster_NA|2022/10/10:0.0411700550,(((E0141-YCG|MEX|ST_3|Cluster_NA|2011/01/01:0.0074615751,E2394-RML|MEX|ST_3|Cluster_NA|2015/01/01:0.0022273511):0.0000065826,E2140-BSR|MEX|ST_3|Cluster_NA|2015/01/01:0.0086070313):0.0128899296,E0349-JMCM|MEX|ST_3|Cluster_NA|2012/01/01:0.0137979099):0.0138637349):0.0034396874,MG943027|US|ST_NA|Cluster_NA|2014/01/01:0.0255303216):0.0047658299,(KEXV01008902|BR|ST_NA|Cluster_NA|2015/01/01:0.0181000247,((MF456695|US|ST_NA|Cluster_NA|2011/01/01:0.0158216349,((MG942126|US|ST_NA|Cluster_NA|2011/01/01:0.0108974455,(MG942761|US|ST_NA|Cluster_NA|2013/01/01:0.0000027755,MG942891|US|ST_NA|Cluster_NA|2014/01/01:0.0000027755):0.0109892757):0.0021177050,(MG942558|US|ST_NA|Cluster_NA|2012/01/01:0.0048180851,MG942819|US|ST_NA|Cluster_NA|2013/01/01:0.0031981263):0.0097722357):0.0130300304):0.0050032796,MG943605|US|ST_NA|Cluster_NA|2016/01/01:0.0311517839):0.0027772228):0.0020474248):0.0006877829):0.0021872910):0.0000067029,((((((((CEC-19-0624|MEX|ST_2|Cluster_NA|2019/10/23:0.0035991749,(CEC-20-1001|MEX|ST_1|Cluster_NA|2020/07/24:0.0069866025,CEC-22-6865|MEX|ST_1|Cluster_NA|2022/03/18:0.0099282352):0.0012176918):0.0010448792,CEC-22-8467|MEX|ST_2|Cluster_NA|2022/08/03:0.0077152838):0.0071343793,CEC-22-7251|MEX|ST_1|Cluster_NA|2022/04/25:0.0100735398):0.0262782655,KEXV01043322|BR|ST_NA|Cluster_NA|2016/01/01:0.0383905724):0.0000067197,(CEC-21-4001|MEX|ST_1|Cluster_NA|2021/06/16:0.0204358471,KEXV01039192|BR|ST_NA|Cluster_NA|2017/01/01:0.0274526761):0.0045361955):0.0082944816,((KEXV01044421|BR|ST_NA|Cluster_NA|2016/01/01:0.0262411541,(E1528-EALT|MEX|ST_3|Cluster_NA|2014/01/01:0.0000027755,E2761-JACH|MEX|ST_3|Cluster_NA|2016/01/01:0.0007382559):0.0430758783):0.0027195594,((KJ723149|US|ST_NA|Cluster_NA|2011/01/01:0.0096867695,MG943428|US|ST_NA|Cluster_NA|2015/01/01:0.0105063460):0.0094732791,((MG941981|US|ST_NA|Cluster_NA|2011/01/01:0.0080087476,(MG943096|US|ST_NA|Cluster_NA|2014/01/01:0.0076185048,MG943198|US|ST_NA|Cluster_NA|2014/01/01:0.0064814307):0.0127012151):0.0119347617,KY036220|US|ST_NA|Cluster_NA|2012/01/01:0.0167677694):0.0065748358):0.0195058691):0.0049393668):0.0018016735,((CEC-21-5416|MEX|ST_1|Cluster_NA|2021/11/01:0.0317986639,KY037476|US|ST_NA|Cluster_NA|2012/01/01:0.0184331511):0.0080886585,(E0110-RNB|MEX|ST_3|Cluster_NA|2011/01/01:0.0209142542,E2790-RRH|MEX|ST_3|Cluster_NA|2016/01/01:0.0252072600):0.0100411508):0.0000080888):0.0031560096,((((((CEC-22-6303|MEX|ST_2|Cluster_NA|2022/01/31:0.0114253667,(E1412-OAB|MEX|ST_3|Cluster_NA|2014/01/01:0.0000027755,E1789-RFG|MEX|ST_3|Cluster_NA|2014/01/01:0.0007224678):0.0041706863):0.0125396240,((KY190194|US|ST_NA|Cluster_NA|2012/01/01:0.0098388247,MG942208|US|ST_NA|Cluster_NA|2011/01/01:0.0000065826):0.0039016972,MK922779|US|ST_NA|Cluster_NA|2018/01/01:0.0153871335):0.0034688072):0.0028415895,E5812-RMC|MEX|ST_3|Cluster_NA|2017/01/01:0.0316489148):0.0030244879,(((E3963-WTC|MEX|ST_3|Cluster_NA|2017/01/01:0.0029262972,(E4372-EEP|MEX|ST_3|Cluster_NA|2017/01/01:0.0119067977,(E4911-DACM|MEX|ST_3|Cluster_NA|2017/01/01:0.0000027755,E6634-JARR|MEX|ST_3|Cluster_NA|2018/01/01:0.0009582678):0.0082049405):0.0028763252):0.0040089322,(E6045-JRLG|MEX|ST_3|Cluster_NA|2018/01/01:0.0000027755,E6046-CPF|MEX|ST_3|Cluster_NA|2018/01/01:0.0011870993):0.0098502073):0.0009339386,(G-0427|GUA|ST_NA|Cluster_NA|2011/01/01:0.0022462521,G-0428|GUA|ST_NA|Cluster_NA|2011/01/01:0.0008262866):0.0053306876):0.0101775447):0.0237171857,KY579670|US|ST_NA|Cluster_NA|2011/01/01:0.0358152696):0.0032674075,((E3261-JDRA|MEX|ST_3|Cluster_NA|2017/01/01:0.0099717780,(E6718-JAMR|MEX|ST_3|Cluster_NA|2018/01/01:0.0009714789,E7330-DAHG|MEX|ST_3|Cluster_NA|2018/01/01:0.0000027755):0.0060652110):0.0061577334,(E5404-EAMT|MEX|ST_3|Cluster_NA|2017/01/01:0.0000027755,E5408-JMAS|MEX|ST_3|Cluster_NA|2017/01/01:0.0009524416):0.0118150351):0.0137232722):0.0020892349):0.0011324172):0.0000065826,KEXV01044770|BR|ST_NA|Cluster_NA|2016/01/01:0.0103603392):0.0017321233,(((((KEXV01032199|BR|ST_NA|Cluster_NA|2016/01/01:0.0229437346,(KEXV01032464|BR|ST_NA|Cluster_NA|2017/01/01:0.0011082830,KEXV01032529|BR|ST_NA|Cluster_NA|2017/01/01:0.0020530622):0.0065611547):0.0336207350,(((MG942120|US|ST_NA|Cluster_NA|2011/01/01:0.0129640932,MG942641|US|ST_NA|Cluster_NA|2013/01/01:0.0161037443):0.0060360036,(MK922912|US|ST_NA|Cluster_NA|2018/01/01:0.0000027755,MN971694|US|ST_NA|Cluster_NA|2016/01/01:0.0008842911):0.0137608622):0.0113283267,E0136-ERA|MEX|ST_2|Cluster_NA|2011/01/01:0.0373550535):0.0025879712):0.0063518803,E2751-JCCY|MEX|ST_3|Cluster_NA|2016/01/01:0.0355036703):0.0019635704,((((KU190607|CA|ST_NA|Cluster_NA|2012/01/01:0.0173696804,KU190704|CA|ST_NA|Cluster_NA|2012/01/01:0.0226436540):0.0133162501,(E2608-DRQO|MEX|ST_3|Cluster_NA|2015/01/01:0.0000027755,E6040-JMA|MEX|ST_3|Cluster_NA|2018/01/01:0.0000027755):0.0335755099):0.0061267625,MK580258|US|ST_NA|Cluster_NA|2017/01/01:0.0174291746):0.0000072732,(KY190214|US|ST_NA|Cluster_NA|2014/01/01:0.0343778812,MG943433|US|ST_NA|Cluster_NA|2015/01/01:0.0318428069):0.0004788124):0.0013683789):0.0006167320,MG942990|US|ST_NA|Cluster_NA|2014/01/01:0.0238449237):0.0000065898):0.0019618406):0.0000027755,((((((((KEXV01002588|BR|ST_NA|Cluster_NA|2015/01/01:0.0097013560,(KEXV01033868|BR|ST_NA|Cluster_NA|2016/01/01:0.0000027755,KEXV01034098|BR|ST_NA|Cluster_NA|2017/01/01:0.0040829806):0.0043926092):0.0144978400,KEXV01033975|BR|ST_NA|Cluster_NA|2017/01/01:0.0414170250):0.0121534287,((KEXV01041806|BR|ST_NA|Cluster_NA|2017/01/01:0.0448124106,KEXV01046540|BR|ST_NA|Cluster_NA|2017/01/01:0.0385222511):0.0078208560,((KY190172|US|ST_NA|Cluster_NA|2012/01/01:0.0075814167,(((MG942847|US|ST_NA|Cluster_NA|2013/01/01:0.0000027755,MG943317|US|ST_NA|Cluster_NA|2015/01/01:0.0047864141):0.0000027755,MG943245|US|ST_NA|Cluster_NA|2015/01/01:0.0000027755):0.0022850203,MG943280|US|ST_NA|Cluster_NA|2015/01/01:0.0025444477):0.0049375497):0.0264112693,MG942646|US|ST_NA|Cluster_NA|2013/01/01:0.0291819462):0.0117190196):0.0000067170):0.0025840779,(KEXV01015235|BR|ST_NA|Cluster_NA|2014/01/01:0.0386394478,KEXV01016405|BR|ST_NA|Cluster_NA|2015/01/01:0.0292146260):0.0078138807):0.0042499112,((((KEXV01029573|BR|ST_NA|Cluster_NA|2015/01/01:0.0029701593,KEXV01033299|BR|ST_NA|Cluster_NA|2016/01/01:0.0189863596):0.0000059848,KEXV01036258|BR|ST_NA|Cluster_NA|2017/01/01:0.0126757729):0.0032183916,KEXV01036256|BR|ST_NA|Cluster_NA|2017/01/01:0.0178701483):0.0205942144,E5755-PRDA|MEX|ST_3|Cluster_NA|2017/01/01:0.0262315558):0.0039610120):0.0003256127,(KEXV01012354|BR|ST_NA|Cluster_NA|2015/01/01:0.0377738110,((((KEXV01032775|BR|ST_NA|Cluster_NA|2017/01/01:0.0336194317,MG943725|US|ST_NA|Cluster_NA|2016/01/01:0.0212814976):0.0086926360,((E0201-MLG|MEX|ST_3|Cluster_NA|2012/01/01:0.0165776483,(E1521-CDE|MEX|ST_3|Cluster_NA|2014/01/01:0.0369575381,E2473-WNRC|MEX|ST_3|Cluster_NA|2015/01/01:0.0211337696):0.0035693174):0.0014649077,((((E1177-JPK|MEX|ST_3|Cluster_NA|2013/01/01:0.0143586595,(E1256-APH|MEX|ST_3|Cluster_NA|2013/01/01:0.0060327804,(E1533-FRL|MEX|ST_3|Cluster_NA|2014/01/01:0.0045516894,E1573-SCM|MEX|ST_3|Cluster_NA|2014/01/01:0.0042078568):0.0003683286):0.0107092073):0.0050978309,(E6577-LLMS|MEX|ST_3|Cluster_NA|2018/01/01:0.0074939859,E6782-JRC|MEX|ST_3|Cluster_NA|2018/01/01:0.0010707787):0.0147204485):0.0024467514,(E6574-ELR|MEX|ST_3|Cluster_NA|2018/01/01:0.0110368483,E6581-JPH|MEX|ST_3|Cluster_NA|2018/01/01:0.0033510168):0.0161075857):0.0051353053,E1968-OHJ|MEX|ST_3|Cluster_NA|2015/01/01:0.0253474886):0.0002531825):0.0050525361):0.0041779608,KEXV01033749|BR|ST_NA|Cluster_NA|2017/01/01:0.0316623580):0.0000061391,KEXV01033639|BR|ST_NA|Cluster_NA|2017/01/01:0.0305519797):0.0034977570):0.0000061937):0.0008181585,(MF456145|US|ST_NA|Cluster_NA|2011/01/01:0.0327394329,(E3609-DWRA|MEX|ST_3|Cluster_NA|2017/01/01:0.0000063438,E3610-JOGC|MEX|ST_3|Cluster_NA|2017/01/01:0.0129777034):0.0175564804):0.0066617004):0.0000061019,(((((KEXV01007015|BR|ST_NA|Cluster_NA|2014/01/01:0.0261853325,MH352858|US|ST_NA|Cluster_NA|2013/01/01:0.0289873439):0.0042841433,E7437-RFA|MEX|ST_3|Cluster_NA|2018/01/01:0.0274924046):0.0054129032,((((KJ598568|US|ST_NA|Cluster_NA|2012/01/01:0.0264923322,(MF456246|US|ST_NA|Cluster_NA|2012/01/01:0.0117177690,(MF456296|US|ST_NA|Cluster_NA|2013/01/01:0.0052549630,MF457161|US|ST_NA|Cluster_NA|2013/01/01:0.0178149204):0.0120794840):0.0055357516):0.0022057154,(MF455970|US|ST_NA|Cluster_NA|2013/01/01:0.0124285783,MG942959|US|ST_NA|Cluster_NA|2014/01/01:0.0210054522):0.0004185577):0.0049991952,MF456729|US|ST_NA|Cluster_NA|2011/01/01:0.0282939380):0.0142617056,((((MF456295|US|ST_NA|Cluster_NA|2011/01/01:0.0104108209,MF457340|US|ST_NA|Cluster_NA|2015/01/01:0.0047291801):0.0079252441,(MF456982|US|ST_NA|Cluster_NA|2012/01/01:0.0141765330,MF457009|US|ST_NA|Cluster_NA|2012/01/01:0.0094494584):0.0011734043):0.0027694540,MF456401|US|ST_NA|Cluster_NA|2011/01/01:0.0063070108):0.0128641868,MG942451|US|ST_NA|Cluster_NA|2012/01/01:0.0288473615):0.0025093830):0.0007573031):0.0000079824,(((KEXV01032499|BR|ST_NA|Cluster_NA|2017/01/01:0.0286259913,KEXV01038835|BR|ST_NA|Cluster_NA|2016/01/01:0.0303989340):0.0032402456,MG942164|US|ST_NA|Cluster_NA|2011/01/01:0.0209297316):0.0044640293,((KJ474378|PA|ST_NA|Cluster_NA|2011/01/01:0.0237993032,(KJ474418|PA|ST_NA|Cluster_NA|2012/01/01:0.0310041125,KJ474459|PA|ST_NA|Cluster_NA|2012/01/01:0.0120445448):0.0020926315):0.0030240690,(KJ474603|PA|ST_NA|Cluster_NA|2013/01/01:0.0000027755,P-232-RAF|PAN|ST_NA|Cluster_NA|2013/01/01:0.0000027755):0.0226910115):0.0153617831):0.0050696730):0.0012519913,(((MF457376|US|ST_NA|Cluster_NA|2015/01/01:0.0059317530,((((E0288-CSC|MEX|ST_3|Cluster_NA|2012/01/01:0.0007367464,E0564-JVG|MEX|ST_3|Cluster_NA|2012/01/01:0.0015013996):0.0029597426,(E2468-KSC|MEX|ST_3|Cluster_NA|2015/01/01:0.0027719370,E3062-RFCE|MEX|ST_3|Cluster_NA|2016/01/01:0.0041184056):0.0017930604):0.0000060444,E6690-MLCCT|MEX|ST_3|Cluster_NA|2018/01/01:0.0030297274):0.0063193228,E2772-UAAC|MEX|ST_3|Cluster_NA|2016/01/01:0.0098232411):0.0266870016):0.0047947204,KY037470|US|ST_NA|Cluster_NA|2011/01/01:0.0202644572):0.0006959120,KY035501|US|ST_NA|Cluster_NA|2012/01/01:0.0082308358):0.0028416376):0.0014128619):0.0000027755):0.0008577333,(((((((CEC-19-0135|MEX|ST_1|Cluster_NA|2019/08/28:0.0211335428,MF455585|US|ST_NA|Cluster_NA|2015/01/01:0.0329352682):0.0124414731,(KEXV01045199|BR|ST_NA|Cluster_NA|2017/01/01:0.0431770904,E4647-JDGD|MEX|ST_1|Cluster_NA|2017/01/01:0.0444348268):0.0033024486):0.0016414391,(((KEXV01007034|BR|ST_NA|Cluster_NA|2014/01/01:0.0306229191,((((KEXV01007140|BR|ST_NA|Cluster_NA|2014/01/01:0.0161994080,(KEXV01034841|BR|ST_NA|Cluster_NA|2016/01/01:0.0141572921,KEXV01034899|BR|ST_NA|Cluster_NA|2016/01/01:0.0258665105):0.0081157543):0.0016635200,(KEXV01034661|BR|ST_NA|Cluster_NA|2016/01/01:0.0349995677,KEXV01035185|BR|ST_NA|Cluster_NA|2017/01/01:0.0127949178):0.0185854462):0.0017431483,(((KEXV01015592|BR|ST_NA|Cluster_NA|2015/01/01:0.0335868565,MK580197|US|ST_NA|Cluster_NA|2017/01/01:0.0449785810):0.0062844900,KEXV01044470|BR|ST_NA|Cluster_NA|2016/01/01:0.0347125463):0.0005808495,((KEXV01037815|BR|ST_NA|Cluster_NA|2016/01/01:0.0372430865,KEXV01043876|BR|ST_NA|Cluster_NA|2016/01/01:0.0329931161):0.0049038181,KEXV01046040|BR|ST_NA|Cluster_NA|2017/01/01:0.0237360735):0.0000069497):0.0047117122):0.0009273932,((KEXV01033361|BR|ST_NA|Cluster_NA|2016/01/01:0.0268949125,KEXV01035336|BR|ST_NA|Cluster_NA|2017/01/01:0.0251373662):0.0060489309,(((KEXV01034735|BR|ST_NA|Cluster_NA|2016/01/01:0.0204068446,KEXV01034986|BR|ST_NA|Cluster_NA|2016/01/01:0.0403694970):0.0070626484,(KEXV01034837|BR|ST_NA|Cluster_NA|2016/01/01:0.0140909417,KEXV01039149|BR|ST_NA|Cluster_NA|2017/01/01:0.0249507051):0.0045295272):0.0013167879,KEXV01035464|BR|ST_NA|Cluster_NA|2017/01/01:0.0210247886):0.0015232208):0.0000065826):0.0022159892):0.0064143566,(KEXV01015542|BR|ST_NA|Cluster_NA|2015/01/01:0.0304779298,KEXV01034505|BR|ST_NA|Cluster_NA|2016/01/01:0.0363290262):0.0051622252):0.0018426940,(KEXV01035840|BR|ST_NA|Cluster_NA|2017/01/01:0.0396952597,KEXV01044155|BR|ST_NA|Cluster_NA|2016/01/01:0.0184091031):0.0039993873):0.0028869416):0.0049468579,(((KEXV01032321|BR|ST_NA|Cluster_NA|2016/01/01:0.0100337126,KEXV01032427|BR|ST_NA|Cluster_NA|2016/01/01:0.0033673468):0.0075075834,KEXV01042799|BR|ST_NA|Cluster_NA|2017/01/01:0.0184075283):0.0124558067,((KEXV01042958|BR|ST_NA|Cluster_NA|2016/01/01:0.0092246723,KEXV01045493|BR|ST_NA|Cluster_NA|2017/01/01:0.0153276137):0.0019854290,KEXV01043586|BR|ST_NA|Cluster_NA|2016/01/01:0.0182709113):0.0083454522):0.0019481215):0.0012441492,(((KEXV01045582|BR|ST_NA|Cluster_NA|2017/01/01:0.0275562575,E5789-MMFM|MEX|ST_3|Cluster_NA|2017/01/01:0.0341860446):0.0058878667,(MG942849|US|ST_NA|Cluster_NA|2013/01/01:0.0156054011,(MG943193|US|ST_NA|Cluster_NA|2014/01/01:0.0000027755,MG943194|US|ST_NA|Cluster_NA|2014/01/01:0.0000027755):0.0087898940):0.0103614244):0.0034286233,(MH355181|US|ST_NA|Cluster_NA|2014/01/01:0.0351405615,((((B-117-AY|BEL|ST_NA|Cluster_NA|2014/01/01:0.0177748564,((G-0887|GUA|ST_NA|Cluster_NA|2013/01/01:0.0089416239,(((G-1068|GUA|ST_NA|Cluster_NA|2013/01/01:0.0042308996,G-1070|GUA|ST_NA|Cluster_NA|2013/01/01:0.0022196105):0.0081144821,((G-1173|GUA|ST_NA|Cluster_NA|2014/01/01:0.0060450938,G-1907-DAF|GUA|ST_NA|Cluster_NA|2016/01/01:0.0174350080):0.0026026064,G-1878-YJS|GUA|ST_NA|Cluster_NA|2016/01/01:0.0074976834):0.0092253112):0.0011156463,(G-1328|GUA|ST_NA|Cluster_NA|2014/01/01:0.0007135927,G-1329|GUA|ST_NA|Cluster_NA|2014/01/01:0.0014553285):0.0060612383):0.0007504452):0.0112053084,G-1127|GUA|ST_NA|Cluster_NA|2013/01/01:0.0146862587):0.0007908018):0.0091947965,((((((G-0106|GUA|ST_NA|Cluster_NA|2011/01/01:0.0194317646,(G-0143|GUA|ST_NA|Cluster_NA|2011/01/01:0.0033874802,G-1578|GUA|ST_NA|Cluster_NA|2015/01/01:0.0107533802):0.0040137493):0.0024368585,G-1552|GUA|ST_NA|Cluster_NA|2015/01/01:0.0071030897):0.0013887642,G-1881-CMM|GUA|ST_NA|Cluster_NA|2016/01/01:0.0088588291):0.0013968845,((G-0759|GUA|ST_NA|Cluster_NA|2012/01/01:0.0038172137,G-0847|GUA|ST_NA|Cluster_NA|2013/01/01:0.0036307419):0.0080433657,(G-0985|GUA|ST_NA|Cluster_NA|2013/01/01:0.0084835457,G-0986|GUA|ST_NA|Cluster_NA|2013/01/01:0.0053532173):0.0037442830):0.0033212567):0.0023847721,((((G-0117|GUA|ST_NA|Cluster_NA|2011/01/01:0.0219058712,((G-0119|GUA|ST_NA|Cluster_NA|2011/01/01:0.0007379965,G-1067|GUA|ST_NA|Cluster_NA|2013/01/01:0.0065462527):0.0032670112,G-0179|GUA|ST_NA|Cluster_NA|2011/01/01:0.0058268925):0.0014699990):0.0040762760,G-1739|GUA|ST_NA|Cluster_NA|2016/01/01:0.0020508811):0.0011422679,(G-0182|GUA|ST_NA|Cluster_NA|2011/01/01:0.0007274529,G-0603|GUA|ST_NA|Cluster_NA|2012/01/01:0.0040225301):0.0111262773):0.0000065826,G-0225|GUA|ST_NA|Cluster_NA|2011/01/01:0.0113506444):0.0013430544):0.0034915888,G-1161|GUA|ST_NA|Cluster_NA|2014/01/01:0.0163449997):0.0034088237):0.0056955050,H-0526-DXDU|HON|ST_NA|Cluster_NA|2013/01/01:0.0260430162):0.0061557357,E4606-JATS|MEX|ST_3|Cluster_NA|2017/01/01:0.0501624936):0.0034124715):0.0041241367):0.0027096304):0.0004123445,(KT124768|US|ST_NA|Cluster_NA|2012/01/01:0.0350158426,(MF456187|US|ST_NA|Cluster_NA|2014/01/01:0.0281456163,E3096-MHPT|MEX|ST_3|Cluster_NA|2016/01/01:0.0337884881):0.0031338916):0.0032250062):0.0000074120,((((CEC-19-0572|MEX|ST_2|Cluster_NA|2019/10/16:0.0087892006,(CEC-21-3309|MEX|ST_1|Cluster_NA|2021/04/14:0.0025780997,CEC-22-8813|MEX|ST_1|Cluster_NA|2022/08/30:0.0084245066):0.0068487677):0.0026787262,E5909-SNF|MEX|ST_3|Cluster_NA|2018/01/01:0.0032153187):0.0240994979,(E7039-DRBA|MEX|ST_3|Cluster_NA|2018/01/01:0.0432311221,(G-0523|GUA|ST_NA|Cluster_NA|2012/01/01:0.0160131495,(G-0966|GUA|ST_NA|Cluster_NA|2013/01/01:0.0007545399,G-1284|GUA|ST_NA|Cluster_NA|2014/01/01:0.0000027755):0.0107831424):0.0199591296):0.0045353529):0.0055484725,(((CEC-21-2461|MEX|ST_1|Cluster_NA|2021/01/22:0.0131220985,((CEC-21-2911|MEX|ST_1|Cluster_NA|2021/03/08:0.0063069862,CEC-22-8702|MEX|ST_1|Cluster_NA|2022/08/22:0.0101212111):0.0105507577,(E4710-DBM|MEX|ST_1|Cluster_NA|2017/01/01:0.0022018147,E7534-JABL|MEX|ST_3|Cluster_NA|2019/01/01:0.0037189036):0.0033378060):0.0052335491):0.0302983987,E4050-PNL|MEX|ST_3|Cluster_NA|2017/01/01:0.0465209680):0.0048472203,(((MF455747|US|ST_NA|Cluster_NA|2014/01/01:0.0102982451,MF456024|US|ST_NA|Cluster_NA|2012/01/01:0.0262112198):0.0100017597,(KY035681|US|ST_NA|Cluster_NA|2012/01/01:0.0061277544,KY037308|US|ST_NA|Cluster_NA|2013/01/01:0.0120799356):0.0207847830):0.0029749131,((KY037023|US|ST_NA|Cluster_NA|2012/01/01:0.0041596269,MH789583|US|ST_NA|Cluster_NA|2016/01/01:0.0075316269):0.0042681332,E1831-ACD|MEX|ST_1|Cluster_NA|2015/01/01:0.0090636388):0.0241067791):0.0021285163):0.0013255352):0.0009133445):0.0030197260):0.0006994240,((((((((((((((((CEC-19-0058|MEX|ST_1|Cluster_NA|2019/07/24:0.0199701286,(E0074-JESC|MEX|ST_3|Cluster_NA|2011/01/01:0.0050931212,((E0416-FPC|MEX|ST_3|Cluster_NA|2012/01/01:0.0051046594,(E0542-RRC|MEX|ST_3|Cluster_NA|2012/01/01:0.0126756303,E0571-JSC|MEX|ST_3|Cluster_NA|2012/01/01:0.0015249060):0.0045088282):0.0000065898,(E0462-EAS|MEX|ST_3|Cluster_NA|2012/01/01:0.0000027755,E0464-HPP|MEX|ST_3|Cluster_NA|2012/01/01:0.0000027755):0.0058055927):0.0000063808):0.0052934109):0.0064524986,(CEC-22-6331|MEX|ST_1|Cluster_NA|2022/02/01:0.0007462433,CEC-22-6332|MEX|ST_1|Cluster_NA|2022/02/01:0.0000027755):0.0191277252):0.0095062598,E0570-LZM|MEX|ST_3|Cluster_NA|2012/01/01:0.0153281053):0.0138102089,((CEC-21-4265|MEX|ST_2|Cluster_NA|2021/07/12:0.0312630716,E5252-VHRR|MEX|ST_1|Cluster_NA|2017/01/01:0.0076061355):0.0153281176,MK580281|US|ST_NA|Cluster_NA|2016/01/01:0.0541991171):0.0040610508):0.0028273618,(((CEC-20-2116|MEX|ST_1|Cluster_NA|2020/11/25:0.0020586992,CEC-22-9360|MEX|ST_1|Cluster_NA|2022/10/21:0.0014394727):0.0075596114,CEC-21-5003|MEX|ST_1|Cluster_NA|2021/09/28:0.0072209418):0.0305614999,CEC-22-8947|MEX|ST_2|Cluster_NA|2022/09/12:0.0316613726):0.0024439740):0.0020633469,(((CEC-20-1062|MEX|ST_2|Cluster_NA|2020/08/04:0.0287455638,MH789595|US|ST_NA|Cluster_NA|2016/01/01:0.0467826884):0.0097506052,(CEC-21-5402|MEX|ST_2|Cluster_NA|2021/10/29:0.0408035723,(KEXV01036332|BR|ST_NA|Cluster_NA|2017/01/01:0.0243741033,E1998-RHO|MEX|ST_3|Cluster_NA|2015/01/01:0.0254416386):0.0129074796):0.0018679837):0.0023967679,((CEC-20-2139|MEX|ST_1|Cluster_NA|2020/11/30:0.0095351648,E3044-RGMP|MEX|ST_3|Cluster_NA|2016/01/01:0.0283206499):0.0109252771,(CEC-22-7570|MEX|ST_2|Cluster_NA|2022/05/18:0.0217541250,E6941-AJSL|MEX|ST_3|Cluster_NA|2018/01/01:0.0411959053):0.0093136096):0.0076807725):0.0021189778):0.0014649262,(((CEC-19-0782|MEX|ST_1|Cluster_NA|2019/11/13:0.0093031253,E3463-CGJ|MEX|ST_3|Cluster_NA|2017/01/01:0.0039646900):0.0000061576,(CEC-21-4128|MEX|ST_1|Cluster_NA|2021/06/28:0.0127432693,CEC-22-8537|MEX|ST_1|Cluster_NA|2022/08/09:0.0094012246):0.0092804771):0.0168301850,(KEXV01039735|BR|ST_NA|Cluster_NA|2017/01/01:0.0352269995,((E0295-MHA|MEX|ST_3|Cluster_NA|2012/01/01:0.0261731166,E0584-EGS|MEX|ST_1|Cluster_NA|2012/01/01:0.0241204767):0.0097206154,E4316-ARC|MEX|ST_3|Cluster_NA|2017/01/01:0.0332428557):0.0036846731):0.0000079582):0.0018110901):0.0000065898,(((CEC-19-1029|MEX|ST_1|Cluster_NA|2019/12/11:0.0170712742,(E2674-MBE|MEX|ST_1|Cluster_NA|2015/01/01:0.0065419279,E2675-JAVL|MEX|ST_1|Cluster_NA|2015/01/01:0.0054394937):0.0094493944):0.0127317609,CEC-22-7284|MEX|ST_1|Cluster_NA|2022/04/26:0.0341223736):0.0035646217,((CEC-21-4994|MEX|ST_1|Cluster_NA|2021/09/27:0.0217983127,CEC-21-5893|MEX|ST_1|Cluster_NA|2021/12/10:0.0244573566):0.0075398467,E4723-JMMC|MEX|ST_1|Cluster_NA|2017/01/01:0.0122443708):0.0055413560):0.0008263584):0.0000734250,(((((CEC-19-0298|MEX|ST_2|Cluster_NA|2019/09/13:0.0204046702,(CEC-22-7919|MEX|ST_1|Cluster_NA|2022/06/10:0.0073113770,E7161-JACC|MEX|ST_3|Cluster_NA|2018/01/01:0.0149155171):0.0024504599):0.0167458999,E4862-FHR|MEX|ST_1|Cluster_NA|2017/01/01:0.0158486475):0.0156250861,KC473833|US|ST_NA|Cluster_NA|2011/01/01:0.0354302614):0.0065622423,(((CEC-20-2024|MEX|ST_1|Cluster_NA|2020/11/13:0.0288315346,CEC-21-5264|MEX|ST_1|Cluster_NA|2021/10/19:0.0251785853):0.0211252601,(E0444-RRB|MEX|ST_3|Cluster_NA|2011/01/01:0.0214401757,E5343-HJPM|MEX|ST_3|Cluster_NA|2017/01/01:0.0120552255):0.0206613866):0.0022372228,E5017-ESM|MEX|ST_1|Cluster_NA|2017/01/01:0.0247107758):0.0017762280):0.0019641633,((((((CEC-19-0460|MEX|ST_2|Cluster_NA|2019/10/07:0.0110015024,E1898-DRO|MEX|ST_1|Cluster_NA|2015/01/01:0.0077698767):0.0112723346,(CEC-21-3671|MEX|ST_1|Cluster_NA|2021/05/18:0.0090293319,CEC-22-8129|MEX|ST_2|Cluster_NA|2022/06/30:0.0177032712):0.0021392872):0.0010348402,CEC-21-5669|MEX|ST_1|Cluster_NA|2021/11/23:0.0227873492):0.0014127973,CEC-21-4387|MEX|ST_2|Cluster_NA|2021/07/21:0.0154518345):0.0042106055,CEC-19-0558|MEX|ST_2|Cluster_NA|2019/10/16:0.0218411860):0.0175607633,((((CEC-20-1790|MEX|ST_1|Cluster_NA|2020/10/22:0.0236343383,CEC-21-3384|MEX|ST_1|Cluster_NA|2021/04/21:0.0285500288):0.0060841979,CEC-22-6652|MEX|ST_2|Cluster_NA|2022/02/28:0.0243361046):0.0040421497,E1360-ERJ|MEX|ST_2|Cluster_NA|2014/01/01:0.0360751611):0.0042688650,((KEXV01039067|BR|ST_NA|Cluster_NA|2017/01/01:0.0280843292,((E3149-JEMM|MEX|ST_3|Cluster_NA|2016/01/01:0.0189571724,E6155-JAE|MEX|ST_3|Cluster_NA|2018/01/01:0.0049228367):0.0025617243,E6745-RPR|MEX|ST_3|Cluster_NA|2018/01/01:0.0250685470):0.0157926305):0.0066583859,(MF456801|US|ST_NA|Cluster_NA|2014/01/01:0.0232096414,MF457048|US|ST_NA|Cluster_NA|2012/01/01:0.0237468692):0.0049678797):0.0079715379):0.0008444052):0.0036884662):0.0000075563):0.0000056389,((((((((CEC-19-0105|MEX|ST_1|Cluster_NA|2019/08/23:0.0231342947,((((CEC-19-0393|MEX|ST_2|Cluster_NA|2019/09/27:0.0045080770,CEC-22-7054|MEX|ST_2|Cluster_NA|2022/04/04:0.0050456793):0.0074869067,CEC-22-7672|MEX|ST_1|Cluster_NA|2022/05/25:0.0086889656):0.0023305064,CEC-22-6300|MEX|ST_1|Cluster_NA|2022/01/31:0.0195166310):0.0025315821,(((CEC-20-2156|MEX|ST_1|Cluster_NA|2020/11/30:0.0100863098,(CEC-22-8718|MEX|ST_1|Cluster_NA|2022/08/23:0.0080862621,E5424-EBU|MEX|ST_1|Cluster_NA|2017/01/01:0.0054842602):0.0000135930):0.0074694913,CEC-22-5956|MEX|ST_2|Cluster_NA|2022/01/03:0.0223115729):0.0025855142,(((CEC-21-4538|MEX|ST_1|Cluster_NA|2021/08/11:0.0042483656,CEC-21-4906|MEX|ST_1|Cluster_NA|2021/09/21:0.0056077378):0.0043847943,CEC-21-5484|MEX|ST_1|Cluster_NA|2021/11/08:0.0160672663):0.0021197481,CEC-22-7758|MEX|ST_2|Cluster_NA|2022/05/31:0.0129225910):0.0065993146):0.0026587910):0.0048513986):0.0000056389,E6065-JNIA|MEX|ST_3|Cluster_NA|2018/01/01:0.0134381771):0.0075188692,(CEC-21-2819|MEX|ST_1|Cluster_NA|2021/03/02:0.0110945106,CEC-21-4444|MEX|ST_1|Cluster_NA|2021/08/03:0.0114433076):0.0129059196):0.0012937837,CEC-21-5572|MEX|ST_1|Cluster_NA|2021/11/17:0.0269725335):0.0072808856,(((KEXV01038760|BR|ST_NA|Cluster_NA|2016/01/01:0.0246939124,KEXV01040694|BR|ST_NA|Cluster_NA|2016/01/01:0.0295918965):0.0097767935,KEXV01044682|BR|ST_NA|Cluster_NA|2016/01/01:0.0188812332):0.0003274607,KEXV01040917|BR|ST_NA|Cluster_NA|2016/01/01:0.0224752299):0.0083001531):0.0022527602,(((KEXV01044083|BR|ST_NA|Cluster_NA|2016/01/01:0.0262356980,MG943054|US|ST_NA|Cluster_NA|2014/01/01:0.0211299285):0.0059155721,((KEXV01044528|BR|ST_NA|Cluster_NA|2016/01/01:0.0217610346,(MG942191|US|ST_NA|Cluster_NA|2011/01/01:0.0097046768,MG943681|US|ST_NA|Cluster_NA|2016/01/01:0.0212394353):0.0258560132):0.0071119425,KEXV01046608|BR|ST_NA|Cluster_NA|2017/01/01:0.0278904062):0.0010839504):0.0066793435,((MG942739|US|ST_NA|Cluster_NA|2013/01/01:0.0139536122,(E5560-CMCS|MEX|ST_3|Cluster_NA|2017/01/01:0.0060514869,E5561-JAVC|MEX|ST_3|Cluster_NA|2017/01/01:0.0089607298):0.0205406741):0.0196086742,MG942842|US|ST_NA|Cluster_NA|2013/01/01:0.0281087168):0.0047458335):0.0000450798):0.0024000393,((((((((CEC-19-0141|MEX|ST_1|Cluster_NA|2019/08/28:0.0011166471,(CEC-20-1077|MEX|ST_1|Cluster_NA|2020/08/05:0.0044333917,(CEC-22-7996|MEX|ST_1|Cluster_NA|2022/06/17:0.0078702099,CEC-22-8307|MEX|ST_2|Cluster_NA|2022/07/14:0.0033645429):0.0009368942):0.0000070957):0.0077153553,(CEC-22-6518|MEX|ST_1|Cluster_NA|2022/02/18:0.0025678030,CEC-22-6696|MEX|ST_1|Cluster_NA|2022/03/04:0.0092477210):0.0048288739):0.0033640438,CEC-21-3004|MEX|ST_1|Cluster_NA|2021/03/18:0.0155168078):0.0027719749,(CEC-19-0557|MEX|ST_1|Cluster_NA|2019/10/16:0.0002672707,CEC-21-5871|MEX|ST_2|Cluster_NA|2021/12/08:0.0100951646):0.0148770611):0.0012180812,(CEC-20-1435|MEX|ST_1|Cluster_NA|2020/09/14:0.0135195172,E5019-PPC|MEX|ST_1|Cluster_NA|2017/01/01:0.0057505682):0.0065842380):0.0074907282,CEC-21-5717|MEX|ST_1|Cluster_NA|2021/11/29:0.0182916067):0.0042285872,((((CEC-21-5645|MEX|ST_1|Cluster_NA|2021/11/22:0.0147201105,E2571-MTM|MEX|ST_3|Cluster_NA|2015/01/01:0.0029532247):0.0014434879,E2359-YGF|MEX|ST_3|Cluster_NA|2015/01/01:0.0067352125):0.0143143853,E5638-ASL|MEX|ST_1|Cluster_NA|2017/01/01:0.0257822329):0.0008917161,((E0062-MMM|MEX|ST_3|Cluster_NA|2011/01/01:0.0000027755,E0065-JJZD|MEX|ST_1|Cluster_NA|2011/01/01:0.0000027755):0.0000027755,E0068-JARD|MEX|ST_1|Cluster_NA|2011/01/01:0.0000027755):0.0142965052):0.0037564515):0.0074683150,E5802-AFL|MEX|ST_3|Cluster_NA|2017/01/01:0.0217547765):0.0011551165):0.0053902453,(((((CEC-19-0232|MEX|ST_1|Cluster_NA|2019/09/09:0.0403160218,(((CEC-21-5496|MEX|ST_1|Cluster_NA|2021/11/09:0.0063335878,MG943222|US|ST_NA|Cluster_NA|2015/01/01:0.0090757755):0.0012107864,CEC-22-6615|MEX|ST_1|Cluster_NA|2022/02/28:0.0243325347):0.0138255686,E2742-FMPRC|MEX|ST_1|Cluster_NA|2016/01/01:0.0262754026):0.0073263891):0.0014040701,E0602-JAV|MEX|ST_1|Cluster_NA|2012/01/01:0.0386044134):0.0037002728,(((CEC-20-1232|MEX|ST_1|Cluster_NA|2020/08/21:0.0056165701,CEC-20-1292|MEX|ST_2|Cluster_NA|2020/08/28:0.0198656353):0.0304307771,E2299-IZC|MEX|ST_3|Cluster_NA|2015/01/01:0.0362794545):0.0066578266,(CEC-20-1928|MEX|ST_2|Cluster_NA|2020/11/05:0.0362568875,(E6739-LDGM|MEX|ST_3|Cluster_NA|2018/01/01:0.0000027755,E7235-GTM|MEX|ST_3|Cluster_NA|2018/01/01:0.0023276032):0.0259085022):0.0045475392):0.0010880171):0.0009943645,((((CEC-19-0281|MEX|ST_1|Cluster_NA|2019/09/13:0.0278585771,(CEC-22-6410|MEX|ST_2|Cluster_NA|2022/02/09:0.0298715717,(KJ598572|US|ST_NA|Cluster_NA|2012/01/01:0.0291764755,(KJ598595|US|ST_NA|Cluster_NA|2012/01/01:0.0354223984,MH355045|US|ST_NA|Cluster_NA|2015/01/01:0.0362153777):0.0133776409):0.0038247431):0.0013012131):0.0050651857,((CEC-19-0332|MEX|ST_1|Cluster_NA|2019/09/19:0.0192576826,(CEC-22-6498|MEX|ST_2|Cluster_NA|2022/02/16:0.0078171755,CEC-22-7651|MEX|ST_2|Cluster_NA|2022/05/24:0.0056838291):0.0088018797):0.0034822694,E0540-LBM|MEX|ST_1|Cluster_NA|2012/01/01:0.0070578053):0.0208486239):0.0003144036,E6827-ACA|MEX|ST_3|Cluster_NA|2018/01/01:0.0249221150):0.0029739941,(MG942735|US|ST_NA|Cluster_NA|2013/01/01:0.0249034993,(E2248-JDVR|MEX|ST_2|Cluster_NA|2015/01/01:0.0099093541,E3025-RMP|MEX|ST_1|Cluster_NA|2016/01/01:0.0121378076):0.0240495755):0.0066597098):0.0004284604):0.0019001106,((((MG942242|US|ST_NA|Cluster_NA|2011/01/01:0.0228007243,E5074-MMCC|MEX|ST_3|Cluster_NA|2017/01/01:0.0305209401):0.0159779511,E2714-JEVG|MEX|ST_3|Cluster_NA|2015/01/01:0.0309537797):0.0095267322,(E3586-MRS|MEX|ST_3|Cluster_NA|2017/01/01:0.0289427637,(E6044-RSEP|MEX|ST_3|Cluster_NA|2018/01/01:0.0098739523,E7308-CADF|MEX|ST_3|Cluster_NA|2018/01/01:0.0000065898):0.0465787436):0.0130742778):0.0027056567,((((((E0351-JASO|MEX|ST_3|Cluster_NA|2012/01/01:0.0016059278,E1145-ACR|MEX|ST_3|Cluster_NA|2013/01/01:0.0059171407):0.0076396080,E0671-DEHS|MEX|ST_3|Cluster_NA|2012/01/01:0.0072316627):0.0033036254,E3279-GTX|MEX|ST_3|Cluster_NA|2017/01/01:0.0080284469):0.0027548272,E5771-RDV|MEX|ST_3|Cluster_NA|2017/01/01:0.0180693692):0.0008635563,(E6258-UMG|MEX|ST_3|Cluster_NA|2018/01/01:0.0105091855,E6890-JJRC|MEX|ST_3|Cluster_NA|2018/01/01:0.0105775210):0.0296636120):0.0073288605,(E0879-MRED|MEX|ST_3|Cluster_NA|2013/01/01:0.0033398196,E0881-JOM|MEX|ST_3|Cluster_NA|2013/01/01:0.0050979485):0.0200034202):0.0143972841):0.0021483741):0.0000070755):0.0008232124):0.0046604365,((((((((((((((((((CEC-19-0524|MEX|ST_1|Cluster_NA|2019/10/11:0.0041860277,E3851-EAFB|MEX|ST_3|Cluster_NA|2017/01/01:0.0029555050):0.0013377122,E4582-GGCZ|MEX|ST_3|Cluster_NA|2017/01/01:0.0038629272):0.0063156779,E0393-ASC|MEX|ST_3|Cluster_NA|2012/01/01:0.0048760593):0.0010441546,E7164-OMGG|MEX|ST_3|Cluster_NA|2018/01/01:0.0068704490):0.0010977896,(E1525-SJL|MEX|ST_3|Cluster_NA|2014/01/01:0.0007100012,E1527-JALP|MEX|ST_3|Cluster_NA|2014/01/01:0.0014254720):0.0111334690):0.0006472073,(E2797-GFJ|MEX|ST_3|Cluster_NA|2016/01/01:0.0065624941,E2960-BGS|MEX|ST_3|Cluster_NA|2016/01/01:0.0049098243):0.0020756165):0.0000027755,E2802-OERS|MEX|ST_3|Cluster_NA|2016/01/01:0.0056875549):0.0012745391,E1083-EGCA|MEX|ST_3|Cluster_NA|2013/01/01:0.0014444698):0.0020482556,E6282-JDP|MEX|ST_3|Cluster_NA|2018/01/01:0.0129059458):0.0000065826,E3749-FMVG|MEX|ST_3|Cluster_NA|2017/01/01:0.0130880833):0.0035615277,((E1451-NGYU|MEX|ST_3|Cluster_NA|2014/01/01:0.0056756140,E6677-GAKB|MEX|ST_3|Cluster_NA|2018/01/01:0.0042274150):0.0103999356,(E5310-JAMV|MEX|ST_3|Cluster_NA|2017/01/01:0.0019470013,E6353-AANA|MEX|ST_3|Cluster_NA|2018/01/01:0.0000027755):0.0341119129):0.0135401418):0.0083862480,E2799-CACC|MEX|ST_3|Cluster_NA|2016/01/01:0.0154353459):0.0020199717,((CEC-22-9660|MEX|ST_2|Cluster_NA|2022/11/24:0.0300330260,E6245-LMR|MEX|ST_3|Cluster_NA|2018/01/01:0.0064055391):0.0027020810,E2547-JCCA|MEX|ST_3|Cluster_NA|2015/01/01:0.0221069750):0.0009148361):0.0005603874,E5616-JADC|MEX|ST_3|Cluster_NA|2017/01/01:0.0159685631):0.0116647787,(E2157-MSV|MEX|ST_1|Cluster_NA|2015/01/01:0.0384715841,(E2917-MBB|MEX|ST_3|Cluster_NA|2016/01/01:0.0134507618,E6061-EAGO|MEX|ST_3|Cluster_NA|2018/01/01:0.0249059675):0.0162703272):0.0038443616):0.0077119229,((KEXV01008806|BR|ST_NA|Cluster_NA|2015/01/01:0.0218578331,(KJ474211|PA|ST_NA|Cluster_NA|2011/01/01:0.0174863009,P-265-SDP|PAN|ST_NA|Cluster_NA|2013/01/01:0.0125114963):0.0166653974):0.0058877000,MK580199|US|ST_NA|Cluster_NA|2017/01/01:0.0357159486):0.0033851040):0.0000075451,((((CEC-19-0568|MEX|ST_1|Cluster_NA|2019/10/16:0.0299973266,MG942390|US|ST_NA|Cluster_NA|2012/01/01:0.0457436514):0.0046420758,(KEXV01029368|BR|ST_NA|Cluster_NA|2015/01/01:0.0275420808,KEXV01031581|BR|ST_NA|Cluster_NA|2016/01/01:0.0272037821):0.0188160493):0.0001529635,(E7222-UBN|MEX|ST_3|Cluster_NA|2018/01/01:0.0136052182,E7459-JRC|MEX|ST_3|Cluster_NA|2018/01/01:0.0121370374):0.0236762041):0.0012339270,((KEXV01015533|BR|ST_NA|Cluster_NA|2015/01/01:0.0261275572,KEXV01046028|BR|ST_NA|Cluster_NA|2017/01/01:0.0124128710):0.0279076373,KEXV01043577|BR|ST_NA|Cluster_NA|2016/01/01:0.0410506041):0.0097105607):0.0012572148):0.0008657149,(((MF455597|US|ST_NA|Cluster_NA|2011/01/01:0.0231794392,MF455902|US|ST_NA|Cluster_NA|2011/01/01:0.0177324674):0.0051668644,((MF455834|US|ST_NA|Cluster_NA|2014/01/01:0.0148711651,MF456487|US|ST_NA|Cluster_NA|2012/01/01:0.0265140444):0.0027402026,(MF456068|US|ST_NA|Cluster_NA|2011/01/01:0.0028111398,MF456227|US|ST_NA|Cluster_NA|2013/01/01:0.0103435120):0.0157267519):0.0085235601):0.0036154633,(MF457328|US|ST_NA|Cluster_NA|2015/01/01:0.0236877780,OM203920|US|ST_NA|Cluster_NA|2019/01/01:0.0215329870):0.0055013370):0.0037206654):0.0028237181):0.0042139939,(((KEXV01009312|BR|ST_NA|Cluster_NA|2015/01/01:0.0233497430,KEXV01040978|BR|ST_NA|Cluster_NA|2016/01/01:0.0160610010):0.0130381306,KEXV01041655|BR|ST_NA|Cluster_NA|2017/01/01:0.0129498112):0.0083006425,((KEXV01015512|BR|ST_NA|Cluster_NA|2015/01/01:0.0114182416,KEXV01034726|BR|ST_NA|Cluster_NA|2016/01/01:0.0401097006):0.0159057053,MF456586|US|ST_NA|Cluster_NA|2012/01/01:0.0330606693):0.0038000858):0.0018426908):0.0000059595,(((((((KEXV01002488|BR|ST_NA|Cluster_NA|2015/01/01:0.0142880895,KEXV01040222|BR|ST_NA|Cluster_NA|2016/01/01:0.0164218462):0.0127917600,KEXV01044769|BR|ST_NA|Cluster_NA|2016/01/01:0.0196182874):0.0120444926,E6669-AJAC|MEX|ST_3|Cluster_NA|2018/01/01:0.0422393114):0.0015371899,(((MG942206|US|ST_NA|Cluster_NA|2011/01/01:0.0007849274,MG942227|US|ST_NA|Cluster_NA|2011/01/01:0.0008162135):0.0065208744,(MG942236|US|ST_NA|Cluster_NA|2011/01/01:0.0000027755,MK330068|US|ST_NA|Cluster_NA|2012/01/01:0.0032267153):0.0024900408):0.0077952984,MG943611|US|ST_NA|Cluster_NA|2016/01/01:0.0056374926):0.0158461383):0.0000057894,((KEXV01046283|BR|ST_NA|Cluster_NA|2017/01/01:0.0253256596,E3780-JAP|MEX|ST_3|Cluster_NA|2017/01/01:0.0347510896):0.0072679318,KJ723329|US|ST_NA|Cluster_NA|2011/01/01:0.0266632749):0.0030827273):0.0008572036,((KEXV01008840|BR|ST_NA|Cluster_NA|2015/01/01:0.0387794998,MH354529|US|ST_NA|Cluster_NA|2015/01/01:0.0212890930):0.0075086141,(MG942872|US|ST_NA|Cluster_NA|2013/01/01:0.0375157405,(MG943513|US|ST_NA|Cluster_NA|2016/01/01:0.0018529038,MH354595|US|ST_NA|Cluster_NA|2014/01/01:0.0193744350):0.0318856383):0.0046480378):0.0023987699):0.0057148905,(((((((KEXV01002739|BR|ST_NA|Cluster_NA|2015/01/01:0.0158162323,KEXV01034417|BR|ST_NA|Cluster_NA|2017/01/01:0.0217776087):0.0068590634,(KEXV01034450|BR|ST_NA|Cluster_NA|2017/01/01:0.0354393533,KEXV01042844|BR|ST_NA|Cluster_NA|2015/01/01:0.0315640285):0.0083714957):0.0116920701,E4110-JPSP|MEX|ST_3|Cluster_NA|2017/01/01:0.0413269981):0.0049224719,((KEXV01032081|BR|ST_NA|Cluster_NA|2016/01/01:0.0262245212,MW545359|BR|ST_NA|Cluster_NA|2018/01/01:0.0308284679):0.0121052802,KEXV01046397|BR|ST_NA|Cluster_NA|2017/01/01:0.0123420246):0.0048159000):0.0047297674,((((KEXV01002819|BR|ST_NA|Cluster_NA|2015/01/01:0.0189970138,KEXV01035352|BR|ST_NA|Cluster_NA|2017/01/01:0.0189453890):0.0000058084,KEXV01034776|BR|ST_NA|Cluster_NA|2016/01/01:0.0106523995):0.0000056389,(KEXV01002847|BR|ST_NA|Cluster_NA|2015/01/01:0.0212035231,KEXV01034728|BR|ST_NA|Cluster_NA|2016/01/01:0.0146701662):0.0069420360):0.0202825036,KY036987|US|ST_NA|Cluster_NA|2011/01/01:0.0271192527):0.0036492135):0.0014325583,(((KEXV01015159|BR|ST_NA|Cluster_NA|2014/01/01:0.0159609795,P-257-IG|PAN|ST_NA|Cluster_NA|2013/01/01:0.0250550824):0.0061544500,MG942770|US|ST_NA|Cluster_NA|2013/01/01:0.0167120427):0.0004191325,((((MG942623|US|ST_NA|Cluster_NA|2013/01/01:0.0037494303,MG942723|US|ST_NA|Cluster_NA|2013/01/01:0.0016673653):0.0036085331,MG943161|US|ST_NA|Cluster_NA|2014/01/01:0.0094716739):0.0173006040,B-052-ED|BEL|ST_NA|Cluster_NA|2013/01/01:0.0254924776):0.0108976151,MG943046|US|ST_NA|Cluster_NA|2014/01/01:0.0234487693):0.0032039796):0.0037391940):0.0004289518,(((((KEXV01012149|BR|ST_NA|Cluster_NA|2015/01/01:0.0184068006,KEXV01035814|BR|ST_NA|Cluster_NA|2016/01/01:0.0092171069):0.0094220311,KEXV01042708|BR|ST_NA|Cluster_NA|2017/01/01:0.0267444608):0.0064254148,(KEXV01012169|BR|ST_NA|Cluster_NA|2015/01/01:0.0151324077,KEXV01035914|BR|ST_NA|Cluster_NA|2017/01/01:0.0131096983):0.0025118735):0.0144712385,KEXV01040011|BR|ST_NA|Cluster_NA|2017/01/01:0.0284013546):0.0065222376,((((((KEXV01029427|BR|ST_NA|Cluster_NA|2016/01/01:0.0316645809,MW545399|BR|ST_NA|Cluster_NA|2018/01/01:0.0114587860):0.0000082158,KEXV01031764|BR|ST_NA|Cluster_NA|2017/01/01:0.0189148120):0.0152318781,(E4657-LBC|MEX|ST_1|Cluster_NA|2017/01/01:0.0039502892,E5068-HJO|MEX|ST_1|Cluster_NA|2017/01/01:0.0000058961):0.0527575058):0.0104633331,KEXV01033159|BR|ST_NA|Cluster_NA|2017/01/01:0.0200745229):0.0033337106,((KEXV01038094|BR|ST_NA|Cluster_NA|2017/01/01:0.0303605274,KEXV01043200|BR|ST_NA|Cluster_NA|2016/01/01:0.0350278572):0.0046023078,KR066231|BR|ST_NA|Cluster_NA|2013/01/01:0.0304523836):0.0096823830):0.0022531982,(((KEXV01032125|BR|ST_NA|Cluster_NA|2016/01/01:0.0277307311,KEXV01044130|BR|ST_NA|Cluster_NA|2016/01/01:0.0295802113):0.0037094794,(((KEXV01044329|BR|ST_NA|Cluster_NA|2016/01/01:0.0319457704,P-527-GC|PAN|ST_NA|Cluster_NA|2015/01/01:0.0337499573):0.0086905309,MG943724|US|ST_NA|Cluster_NA|2016/01/01:0.0359556686):0.0037292323,((KJ474318|PA|ST_NA|Cluster_NA|2011/01/01:0.0100037132,((KJ474409|PA|ST_NA|Cluster_NA|2012/01/01:0.0092409861,(KJ474500|PA|ST_NA|Cluster_NA|2012/01/01:0.0130496274,KJ474593|PA|ST_NA|Cluster_NA|2013/01/01:0.0021173678):0.0010905567):0.0026329696,P-560-SSC|PAN|ST_NA|Cluster_NA|2015/01/01:0.0096155587):0.0107581857):0.0007273717,P-490-RR|PAN|ST_NA|Cluster_NA|2015/01/01:0.0228476969):0.0346296634):0.0016814182):0.0016624511,(KEXV01043757|BR|ST_NA|Cluster_NA|2016/01/01:0.0000056314,KEXV01044597|BR|ST_NA|Cluster_NA|2016/01/01:0.0542331096):0.0112702063):0.0030089808):0.0008343007):0.0000060319):0.0023371026):0.0000080510):0.0000074726,(((((((((((((CEC-19-0080|MEX|ST_2|Cluster_NA|2019/08/21:0.0047501651,CEC-21-4993|MEX|ST_1|Cluster_NA|2021/09/27:0.0063075994):0.0015755477,E5187-ALZ|MEX|ST_1|Cluster_NA|2017/01/01:0.0000065826):0.0043354929,((CEC-21-5404|MEX|ST_2|Cluster_NA|2021/10/29:0.0044243090,E3231-AJGS|MEX|ST_1|Cluster_NA|2017/01/01:0.0000027755):0.0080935460,E4591-NFSM|MEX|ST_3|Cluster_NA|2017/01/01:0.0052441448):0.0040748665):0.0048211896,(E2795-BMZ|MEX|ST_3|Cluster_NA|2016/01/01:0.0142997641,E5564-JATH|MEX|ST_3|Cluster_NA|2017/01/01:0.0139314066):0.0083807982):0.0005624721,(E3532-GPR|MEX|ST_3|Cluster_NA|2017/01/01:0.0000027755,E3533-GMA|MEX|ST_3|Cluster_NA|2017/01/01:0.0009547982):0.0215729481):0.0079020847,CEC-22-8772|MEX|ST_1|Cluster_NA|2022/08/26:0.0262365027):0.0081302752,((E2058-ANCS|MEX|ST_3|Cluster_NA|2015/01/01:0.0000065826,E2063-GCD|MEX|ST_3|Cluster_NA|2015/01/01:0.0032816866):0.0220609211,E4621-AVS|MEX|ST_3|Cluster_NA|2017/01/01:0.0343873815):0.0062341850):0.0030268437,(E3285-LRKC|MEX|ST_3|Cluster_NA|2017/01/01:0.0056736505,E3286-WDKA|MEX|ST_3|Cluster_NA|2017/01/01:0.0026714133):0.0514703419):0.0131296598,(KM358079|US|ST_NA|Cluster_NA|2011/01/01:0.0277372164,MH078551|HT|ST_NA|Cluster_NA|2011/01/01:0.0500729046):0.0019991542):0.0043291339,(((((((((CEC-20-0943|MEX|ST_1|Cluster_NA|2020/07/16:0.0000065826,CEC-22-9741|MEX|ST_1|Cluster_NA|2022/12/02:0.0047601311):0.0007161614,CEC-22-7828|MEX|ST_2|Cluster_NA|2022/06/03:0.0039634197):0.0000027755,CEC-22-9311|MEX|ST_1|Cluster_NA|2022/10/17:0.0010790886):0.0154832753,(CEC-22-9339|MEX|ST_2|Cluster_NA|2022/10/19:0.0217156952,E5525-JASC|MEX|ST_1|Cluster_NA|2017/01/01:0.0019161337):0.0034327734):0.0080751089,((CEC-20-1406|MEX|ST_1|Cluster_NA|2020/09/10:0.0037984883,CEC-21-4317|MEX|ST_1|Cluster_NA|2021/07/14:0.0057485852):0.0079168739,E2192-EAIS|MEX|ST_1|Cluster_NA|2015/01/01:0.0146485565):0.0040760119):0.0021385881,CEC-21-2741|MEX|ST_2|Cluster_NA|2021/02/23:0.0083767601):0.0404660107,KEXV01035306|BR|ST_NA|Cluster_NA|2017/01/01:0.0603316686):0.0010906240,((((((((((CEC-20-1467|MEX|ST_1|Cluster_NA|2020/09/18:0.0010930573,CEC-22-9627|MEX|ST_1|Cluster_NA|2022/11/17:0.0141863060):0.0085643848,(CEC-21-5574|MEX|ST_1|Cluster_NA|2021/11/17:0.0085112549,((CEC-22-6607|MEX|ST_1|Cluster_NA|2022/02/25:0.0046515124,CEC-22-8196|MEX|ST_1|Cluster_NA|2022/07/05:0.0011994155):0.0007368724,CEC-22-9222|MEX|ST_1|Cluster_NA|2022/10/06:0.0023619228):0.0118986763):0.0047940414):0.0034661016,E1634-JVQM|MEX|ST_2|Cluster_NA|2014/01/01:0.0158233163):0.0000083079,(E2738-MALF|MEX|ST_1|Cluster_NA|2016/01/01:0.0046709389,E5524-LARV|MEX|ST_1|Cluster_NA|2017/01/01:0.0037721053):0.0067192180):0.0052370198,((KJ680925|US|ST_NA|Cluster_NA|2011/01/01:0.0036843606,G-1771-MASG|GUA|ST_NA|Cluster_NA|2016/01/01:0.0146923309):0.0023030229,MK330065|US|ST_NA|Cluster_NA|2011/01/01:0.0083048554):0.0091802252):0.0095811970,((((CEC-22-7144|MEX|ST_1|Cluster_NA|2022/04/12:0.0305554677,MK817361|CU|ST_NA|Cluster_NA|2017/01/01:0.0236767639):0.0000601916,JQ585484|CU|ST_NA|Cluster_NA|2011/01/01:0.0187748959):0.0033762667,KR914675|CU|ST_NA|Cluster_NA|2012/01/01:0.0192467826):0.0009884080,(((JQ585472|CU|ST_NA|Cluster_NA|2011/01/01:0.0187372271,KJ677079|CU|ST_NA|Cluster_NA|2012/01/01:0.0219202957):0.0027454589,JX194189|CU|ST_NA|Cluster_NA|2011/01/01:0.0325796555):0.0061398585,((KJ677060|CU|ST_NA|Cluster_NA|2012/01/01:0.0286199815,(KJ677064|CU|ST_NA|Cluster_NA|2012/01/01:0.0103011128,MK817426|CU|ST_NA|Cluster_NA|2017/01/01:0.0138995573):0.0221540196):0.0024289106,KR914676|CU|ST_NA|Cluster_NA|2014/01/01:0.0186159173):0.0033984244):0.0016449652):0.0014145504):0.0001106130,JX194224|CU|ST_NA|Cluster_NA|2011/01/01:0.0503740774):0.0042335917,CEC-22-9514|MEX|ST_1|Cluster_NA|2022/11/07:0.0328611849):0.0109876149,(E0991-AMB|MEX|ST_3|Cluster_NA|2013/01/01:0.0099945455,E1025-JCRM|MEX|ST_3|Cluster_NA|2013/01/01:0.0061317706):0.0326082438):0.0008284172,KEXV01039584|BR|ST_NA|Cluster_NA|2017/01/01:0.0336212694):0.0024650423):0.0020080610,(MF455565|US|ST_NA|Cluster_NA|2011/01/01:0.0166736082,E6806-JEMO|MEX|ST_3|Cluster_NA|2018/01/01:0.0199967243):0.0049861040):0.0000056074):0.0000061178,(((((((((CEC-19-0227|MEX|ST_1|Cluster_NA|2019/09/09:0.0012545020,CEC-22-7839|MEX|ST_1|Cluster_NA|2022/06/06:0.0018408171):0.0059441455,CEC-21-2349|MEX|ST_1|Cluster_NA|2021/01/12:0.0066805986):0.0161230731,CEC-20-1975|MEX|ST_1|Cluster_NA|2020/11/10:0.0025081630):0.0098807367,((CEC-21-4591|MEX|ST_2|Cluster_NA|2021/08/16:0.0071629074,CEC-22-6221|MEX|ST_1|Cluster_NA|2022/01/24:0.0132764172):0.0041718414,CEC-22-8978|MEX|ST_1|Cluster_NA|2022/09/13:0.0268508233):0.0032733197):0.0029282574,E1443-HVPF|MEX|ST_1|Cluster_NA|2014/01/01:0.0245339093):0.0106156926,(CEC-19-0749|MEX|ST_2|Cluster_NA|2019/11/07:0.0223247123,MG943183|US|ST_NA|Cluster_NA|2014/01/01:0.0145213108):0.0110262342):0.0053907503,((CEC-22-8728|MEX|ST_2|Cluster_NA|2022/08/22:0.0230349025,KEXV01031906|BR|ST_NA|Cluster_NA|2017/01/01:0.0496111034):0.0078414212,(KEXV01012360|BR|ST_NA|Cluster_NA|2015/01/01:0.0222157922,KEXV01039843|BR|ST_NA|Cluster_NA|2015/01/01:0.0060335598):0.0273210784):0.0034737226):0.0170380863,((((CEC-21-2858|MEX|ST_1|Cluster_NA|2021/03/04:0.0038419829,((CEC-21-4307|MEX|ST_1|Cluster_NA|2021/07/14:0.0089570937,CEC-21-5665|MEX|ST_1|Cluster_NA|2021/11/22:0.0057482194):0.0021099554,(CEC-21-4926|MEX|ST_2|Cluster_NA|2021/09/22:0.0035523043,(CEC-22-6704|MEX|ST_1|Cluster_NA|2022/03/07:0.0036236708,CEC-22-7691|MEX|ST_2|Cluster_NA|2022/05/26:0.0067120211):0.0021767368):0.0000065898):0.0020177022):0.0346135118,((KU190772|CA|ST_NA|Cluster_NA|2013/01/01:0.0010883638,KU190790|CA|ST_NA|Cluster_NA|2013/01/01:0.0000027755):0.0389589690,MF456851|US|ST_NA|Cluster_NA|2012/01/01:0.0314654774):0.0062515688):0.0015050718,((CEC-21-4920|MEX|ST_1|Cluster_NA|2021/09/22:0.0473440944,(CEC-22-9812|MEX|ST_1|Cluster_NA|2022/12/08:0.0177102899,(E5448-RAAA|MEX|ST_2|Cluster_NA|2017/01/01:0.0118622104,E6087-JRPN|MEX|ST_3|Cluster_NA|2018/01/01:0.0076243949):0.0166609284):0.0300724882):0.0017130157,E7126-MAMR|MEX|ST_3|Cluster_NA|2018/01/01:0.0419653716):0.0044181250):0.0004877466,(((((MG942271|US|ST_NA|Cluster_NA|2011/01/01:0.0009574332,MG942765|US|ST_NA|Cluster_NA|2013/01/01:0.0059513546):0.0007407061,MG942438|US|ST_NA|Cluster_NA|2012/01/01:0.0051363232):0.0037736457,(MH354741|US|ST_NA|Cluster_NA|2012/01/01:0.0000027755,MH354748|US|ST_NA|Cluster_NA|2012/01/01:0.0016215863):0.0090593513):0.0106896887,(MH355160|US|ST_NA|Cluster_NA|2015/01/01:0.0000027755,MH355209|US|ST_NA|Cluster_NA|2015/01/01:0.0007165364):0.0329311600):0.0099097823,E6073-MATG|MEX|ST_3|Cluster_NA|2018/01/01:0.0479223975):0.0049269203):0.0005884536):0.0039026596,((((((CEC-19-0342|MEX|ST_1|Cluster_NA|2019/09/20:0.0078259140,(CEC-22-6771|MEX|ST_1|Cluster_NA|2022/03/11:0.0056263406,E3828-JGFC|MEX|ST_3|Cluster_NA|2017/01/01:0.0092446770):0.0011597788):0.0222861233,MG943124|US|ST_NA|Cluster_NA|2014/01/01:0.0330050599):0.0072465539,((CEC-20-2218|MEX|ST_1|Cluster_NA|2020/12/07:0.0309689815,CEC-21-5434|MEX|ST_1|Cluster_NA|2021/11/03:0.0367682933):0.0079664047,MF457204|US|ST_NA|Cluster_NA|2013/01/01:0.0347179701):0.0039167229):0.0012176843,(((CEC-19-0795|MEX|ST_1|Cluster_NA|2019/11/13:0.0418366951,(CEC-21-5551|MEX|ST_1|Cluster_NA|2021/11/16:0.0035167259,CEC-22-6588|MEX|ST_2|Cluster_NA|2022/02/24:0.0009042446):0.0302907059):0.0110505320,((CEC-21-5052|MEX|ST_1|Cluster_NA|2021/09/30:0.0063516208,CEC-22-8001|MEX|ST_1|Cluster_NA|2022/06/17:0.0116295302):0.0205436125,CEC-22-8863|MEX|ST_1|Cluster_NA|2022/09/02:0.0311442144):0.0163250093):0.0105065959,MW062926|US|ST_NA|Cluster_NA|2018/01/01:0.0493255442):0.0009591850):0.0002693133,(((KEXV01044243|BR|ST_NA|Cluster_NA|2016/01/01:0.0206682731,KEXV01046064|BR|ST_NA|Cluster_NA|2017/01/01:0.0379278145):0.0161432892,MK922754|US|ST_NA|Cluster_NA|2018/01/01:0.0203042142):0.0062871703,(((MG942871|US|ST_NA|Cluster_NA|2013/01/01:0.0048379133,MG943383|US|ST_NA|Cluster_NA|2015/01/01:0.0202820457):0.0236579451,MK922752|US|ST_NA|Cluster_NA|2018/01/01:0.0121100782):0.0068141305,MK922918|US|ST_NA|Cluster_NA|2018/01/01:0.0342975406):0.0080630213):0.0047671358):0.0024036306,(((CEC-21-3143|MEX|ST_1|Cluster_NA|2021/03/30:0.0176667520,E0471-RCR|MEX|ST_1|Cluster_NA|2012/01/01:0.0015163460):0.0237610106,(E4552-EMGJ|MEX|ST_3|Cluster_NA|2017/01/01:0.0194862084,E5904-VMGA|MEX|ST_3|Cluster_NA|2018/01/01:0.0038896233):0.0242709991):0.0095670434,((MF455972|US|ST_NA|Cluster_NA|2012/01/01:0.0081490464,(MF456012|US|ST_NA|Cluster_NA|2014/01/01:0.0067687856,MF456948|US|ST_NA|Cluster_NA|2013/01/01:0.0049111631):0.0074697412):0.0143873226,(((((E0876-VCCD|MEX|ST_1|Cluster_NA|2013/01/01:0.0022943419,E1319-CCC|MEX|ST_3|Cluster_NA|2013/01/01:0.0000027755):0.0131168345,E1199-MCB|MEX|ST_3|Cluster_NA|2013/01/01:0.0123828403):0.0025977058,E1483-JAML|MEX|ST_3|Cluster_NA|2014/01/01:0.0097233969):0.0000071212,(E3629-JFHU|MEX|ST_3|Cluster_NA|2017/01/01:0.0114956855,E4012-OAM|MEX|ST_3|Cluster_NA|2017/01/01:0.0085386859):0.0169490731):0.0275078464,E1515-SFCC|MEX|ST_3|Cluster_NA|2014/01/01:0.0438263173):0.0025565001):0.0026277296):0.0007243502):0.0027079811):0.0000065681):0.0010044372,((((((CEC-19-0098|MEX|ST_2|Cluster_NA|2019/08/23:0.0240593662,E5882-LMBG|MEX|ST_3|Cluster_NA|2018/01/01:0.0169180846):0.0006560368,(((CEC-19-0877|MEX|ST_2|Cluster_NA|2019/11/22:0.0141398664,CEC-21-4511|MEX|ST_1|Cluster_NA|2021/08/09:0.0276908385):0.0028043105,(E5640-SCD|MEX|ST_1|Cluster_NA|2017/01/01:0.0167525157,E7363-PDCR|MEX|ST_3|Cluster_NA|2018/01/01:0.0111771493):0.0007259433):0.0034353110,(E6551-CEGG|MEX|ST_3|Cluster_NA|2018/01/01:0.0103496409,E6599-HPS|MEX|ST_3|Cluster_NA|2018/01/01:0.0006608481):0.0168939326):0.0017650006):0.0000079291,E0009-SJAC|MEX|ST_3|Cluster_NA|2011/01/01:0.0088810929):0.0026719661,E5635-VMSG|MEX|ST_3|Cluster_NA|2017/01/01:0.0098729928):0.0191867114,((((((((CEC-21-2720|MEX|ST_1|Cluster_528|2021/02/19:0.0016549526,CEC-22-6948|MEX|ST_1|Cluster_528|2022/03/25:0.0034934186):0.0012307573,CEC-22-9128|MEX|ST_1|Cluster_528|2022/09/28:0.0020218211):0.0034268048,(CEC-22-8729|MEX|ST_1|Cluster_528|2022/08/23:0.0000027755,CEC-22-9072|MEX|ST_1|Cluster_528|2022/09/26:0.0063025280):0.0008675119):0.0025418857,(((CEC-21-4520|MEX|ST_2|Cluster_528|2021/08/10:0.0057330734,E6648-JATL|MEX|ST_3|Cluster_NA|2018/01/01:0.0028658916):0.0000059217,((CEC-22-6935|MEX|ST_2|Cluster_528|2022/03/25:0.0028917796,CEC-22-8360|MEX|ST_1|Cluster_528|2022/07/19:0.0014582918):0.0020374159,E6868-AOCM|MEX|ST_3|Cluster_NA|2018/01/01:0.0077880479):0.0032190234):0.0018711160,(CEC-21-4660|MEX|ST_1|Cluster_528|2021/08/24:0.0012928442,CEC-22-7276|MEX|ST_1|Cluster_528|2022/04/26:0.0009609488):0.0015118779):0.0015874752):0.0008716340,CEC-21-4531|MEX|ST_1|Cluster_NA|2021/08/10:0.0112387850):0.0016166207,CEC-22-8923|MEX|ST_2|Cluster_528|2022/09/08:0.0076758224):0.0041146058,((CEC-22-6006|MEX|ST_2|Cluster_NA|2022/01/05:0.0021626116,CEC-22-9400|MEX|ST_2|Cluster_NA|2022/10/24:0.0003540869):0.0009787593,CEC-22-8130|MEX|ST_1|Cluster_NA|2022/06/30:0.0008233059):0.0096779408):0.0253452062,B-136-AM|BEL|ST_NA|Cluster_NA|2015/01/01:0.0314175495):0.0056847083):0.0017916818,(((((((CEC-19-0280|MEX|ST_1|Cluster_NA|2019/09/13:0.0068681760,(((CEC-20-1460|MEX|ST_1|Cluster_NA|2020/09/17:0.0012643069,CEC-20-1542|MEX|ST_1|Cluster_NA|2020/09/28:0.0039174645):0.0086343465,((CEC-21-4581|MEX|ST_2|Cluster_NA|2021/08/16:0.0191634425,E1745-MGRH|MEX|ST_2|Cluster_NA|2014/01/01:0.0059915060):0.0017565248,((CEC-21-5088|MEX|ST_2|Cluster_NA|2021/10/05:0.0039305608,CEC-21-5421|MEX|ST_2|Cluster_NA|2021/11/01:0.0044262459):0.0024942969,CEC-21-5453|MEX|ST_2|Cluster_NA|2021/11/04:0.0014549462):0.0082854595):0.0043965924):0.0017323953,((CEC-21-3544|MEX|ST_1|Cluster_NA|2021/05/06:0.0042588683,CEC-22-6368|MEX|ST_1|Cluster_NA|2022/02/04:0.0045160901):0.0015321773,CEC-21-4243|MEX|ST_1|Cluster_NA|2021/07/08:0.0040145003):0.0046241160):0.0000066842):0.0029721868,(((CEC-21-3566|MEX|ST_2|Cluster_NA|2021/05/04:0.0039099821,E5967-CATE|MEX|ST_3|Cluster_NA|2018/01/01:0.0009298766):0.0063503680,E6216-RGV|MEX|ST_3|Cluster_NA|2018/01/01:0.0080562893):0.0003836219,CEC-22-7260|MEX|ST_2|Cluster_NA|2022/04/25:0.0159541448):0.0046948742):0.0033876368,(((((CEC-19-0626|MEX|ST_2|Cluster_NA|2019/10/23:0.0021621275,CEC-22-7657|MEX|ST_1|Cluster_NA|2022/05/24:0.0081013510):0.0080136204,(CEC-19-0676|MEX|ST_1|Cluster_NA|2019/10/28:0.0076113448,(CEC-20-2108|MEX|ST_1|Cluster_NA|2020/11/26:0.0018659637,CEC-22-8232|MEX|ST_1|Cluster_NA|2022/07/07:0.0028833944):0.0059719327):0.0030383601):0.0007543928,CEC-20-2143|MEX|ST_1|Cluster_NA|2020/12/01:0.0170368319):0.0016686173,(((CEC-19-0988|MEX|ST_1|Cluster_166|2019/12/04:0.0062982097,CEC-22-7309|MEX|ST_2|Cluster_166|2022/04/28:0.0063270854):0.0008903766,(((CEC-20-1120|MEX|ST_1|Cluster_166|2020/08/11:0.0015361690,CEC-21-4047|MEX|ST_1|Cluster_166|2021/06/21:0.0003472314):0.0038278161,((((CEC-20-1202|MEX|ST_1|Cluster_166|2020/08/19:0.0033008353,(CEC-22-8674|MEX|ST_1|Cluster_166|2022/08/18:0.0022351277,CEC-22-8739|MEX|ST_1|Cluster_166|2022/08/24:0.0000027755):0.0030835543):0.0014441476,CEC-21-4611|MEX|ST_2|Cluster_166|2021/08/18:0.0025190248):0.0003737871,(((CEC-20-2047|MEX|ST_1|Cluster_166|2020/11/18:0.0017958725,(CEC-22-6279|MEX|ST_2|Cluster_166|2022/01/28:0.0000027755,CEC-22-7824|MEX|ST_2|Cluster_166|2022/06/03:0.0010420153):0.0036131219):0.0004194584,CEC-21-3810|MEX|ST_1|Cluster_166|2021/05/27:0.0003239908):0.0003277142,CEC-22-8831|MEX|ST_1|Cluster_166|2022/09/01:0.0048094694):0.0003775076):0.0017797412,((CEC-21-4687|MEX|ST_1|Cluster_166|2021/08/26:0.0008611717,CEC-21-5302|MEX|ST_1|Cluster_166|2021/10/21:0.0029107799):0.0013064834,CEC-22-9756|MEX|ST_1|Cluster_166|2022/12/05:0.0036907282):0.0018577951):0.0029271054):0.0001410238,(CEC-20-1644|MEX|ST_1|Cluster_166|2020/10/08:0.0014766684,CEC-22-9767|MEX|ST_1|Cluster_166|2022/12/06:0.0078921927):0.0000027755):0.0044201476):0.0025928383,CEC-21-3098|MEX|ST_1|Cluster_NA|2021/03/26:0.0137958481):0.0055193390):0.0014067087,CEC-21-2617|MEX|ST_1|Cluster_NA|2021/02/08:0.0046151217):0.0032318063):0.0134977107,((CEC-21-5608|MEX|ST_2|Cluster_NA|2021/11/17:0.0265288173,CEC-21-5698|MEX|ST_1|Cluster_NA|2021/11/24:0.0086265831):0.0047506496,E7090-OJMA|MEX|ST_3|Cluster_NA|2018/01/01:0.0284027104):0.0161077706):0.0083571530,(((KEXV01034419|BR|ST_NA|Cluster_NA|2017/01/01:0.0463163116,(KEXV01035216|BR|ST_NA|Cluster_NA|2017/01/01:0.0000065107,KEXV01038758|BR|ST_NA|Cluster_NA|2016/01/01:0.0010168718):0.0198669614):0.0035804435,(KEXV01036455|BR|ST_NA|Cluster_NA|2017/01/01:0.0104858233,KF782753|BR|ST_NA|Cluster_NA|2012/01/01:0.0120043740):0.0083476566):0.0044004036,(MG196642|US|ST_NA|Cluster_NA|2012/01/01:0.0403298228,(MG942116|US|ST_NA|Cluster_NA|2011/01/01:0.0089145264,(MG943634|US|ST_NA|Cluster_NA|2016/01/01:0.0105363253,E6535-JRMM|MEX|ST_3|Cluster_NA|2018/01/01:0.0154232400):0.0128202310):0.0118014751):0.0046771077):0.0061607938):0.0023443026,KY037118|US|ST_NA|Cluster_NA|2013/01/01:0.0224831763):0.0027264302,(((((((CEC-21-5407|MEX|ST_1|Cluster_NA|2021/10/29:0.0090773112,CEC-22-9264|MEX|ST_2|Cluster_NA|2022/10/11:0.0104664614):0.0254858439,CEC-22-6048|MEX|ST_1|Cluster_NA|2022/01/10:0.0249978737):0.0197534551,KEXV01038327|BR|ST_NA|Cluster_NA|2016/01/01:0.0302867625):0.0094142234,(CEC-22-6571|MEX|ST_1|Cluster_NA|2022/02/22:0.0452207818,((CEC-22-9552|MEX|ST_1|Cluster_NA|2022/11/10:0.0094192941,E0381-ES|MEX|ST_3|Cluster_NA|2012/01/01:0.0143520150):0.0054048015,(E2253-AB|MEX|ST_3|Cluster_NA|2015/01/01:0.0219669707,(((E3004-JHCO|MEX|ST_3|Cluster_NA|2016/01/01:0.0008468666,E3064-LDD|MEX|ST_3|Cluster_NA|2016/01/01:0.0030013884):0.0101927412,E3035-APP|MEX|ST_3|Cluster_NA|2016/01/01:0.0029778620):0.0137386422,(E4553-MLPH|MEX|ST_3|Cluster_NA|2017/01/01:0.0129300986,E4557-MARV|MEX|ST_3|Cluster_NA|2017/01/01:0.0079532207):0.0170390651):0.0021192312):0.0087096001):0.0140135291):0.0066907437):0.0024836885,(((KEXV01015468|BR|ST_NA|Cluster_NA|2015/01/01:0.0162123729,KEXV01038660|BR|ST_NA|Cluster_NA|2016/01/01:0.0124595778):0.0020424719,(KEXV01043162|BR|ST_NA|Cluster_NA|2016/01/01:0.0160446047,KEXV01046593|BR|ST_NA|Cluster_NA|2017/01/01:0.0176443239):0.0037573744):0.0217317348,(KEXV01040210|BR|ST_NA|Cluster_NA|2015/01/01:0.0315787453,KEXV01040216|BR|ST_NA|Cluster_NA|2016/01/01:0.0334283171):0.0146433099):0.0010180649):0.0011112959,((CEC-22-8389|MEX|ST_2|Cluster_NA|2022/07/20:0.0385443717,MF457039|US|ST_NA|Cluster_NA|2012/01/01:0.0387604596):0.0049390687,((KJ723267|US|ST_NA|Cluster_NA|2011/01/01:0.0033630387,((MG942041|US|ST_NA|Cluster_NA|2011/01/01:0.0008031873,MG942047|US|ST_NA|Cluster_NA|2011/01/01:0.0057287632):0.0007998004,MG943265|US|ST_NA|Cluster_NA|2015/01/01:0.0033316920):0.0055079872):0.0059114156,MG942777|US|ST_NA|Cluster_NA|2013/01/01:0.0101365188):0.0210920726):0.0068976808):0.0017827811,H-0297-JAVN|HON|ST_NA|Cluster_NA|2013/01/01:0.0329820758):0.0020386205):0.0004337687):0.0016058721):0.0024902372,(((((((((((((((CEC-19-0695|MEX|ST_1|Cluster_478|2019/10/30:0.0031289934,CEC-21-3333|MEX|ST_1|Cluster_478|2021/04/16:0.0065722134):0.0009081044,((CEC-19-0785|MEX|ST_1|Cluster_478|2019/11/13:0.0043611441,(((CEC-19-0799|MEX|ST_1|Cluster_478|2019/11/13:0.0050814489,CEC-20-1508|MEX|ST_1|Cluster_478|2020/09/24:0.0036052331):0.0009173247,CEC-19-1020|MEX|ST_1|Cluster_478|2019/12/09:0.0010804875):0.0006323255,CEC-22-7697|MEX|ST_2|Cluster_478|2022/05/26:0.0025986303):0.0016742728):0.0007354876,CEC-21-3700|MEX|ST_1|Cluster_478|2021/05/19:0.0068212384):0.0004889831):0.0026456204,(CEC-22-6256|MEX|ST_1|Cluster_478|2022/01/26:0.0019255425,CEC-22-7475|MEX|ST_1|Cluster_478|2022/05/11:0.0025773733):0.0056507448):0.0044027342,((((CEC-20-1386|MEX|ST_2|Cluster_NA|2020/09/08:0.0000027755,CEC-20-1401|MEX|ST_2|Cluster_NA|2020/09/10:0.0000027755):0.0041962260,CEC-21-3959|MEX|ST_2|Cluster_NA|2021/06/11:0.0024501576):0.0120079767,(CEC-22-6483|MEX|ST_1|Cluster_NA|2022/02/15:0.0016861796,E2135-KMH|MEX|ST_1|Cluster_NA|2015/01/01:0.0013724288):0.0048337924):0.0004379394,E1833-MGCB|MEX|ST_1|Cluster_NA|2015/01/01:0.0044299283):0.0000062858):0.0005256182,CEC-22-8546|MEX|ST_2|Cluster_NA|2022/08/10:0.0056717235):0.0019670630,E3542-RTB|MEX|ST_3|Cluster_NA|2017/01/01:0.0072280611):0.0000027755,E5143-DRC|MEX|ST_1|Cluster_NA|2017/01/01:0.0010789942):0.0077668517,(CEC-19-0815|MEX|ST_1|Cluster_NA|2019/11/13:0.0011458994,CEC-22-7335|MEX|ST_1|Cluster_NA|2022/04/29:0.0014411838):0.0191335918):0.0153516495,(((CEC-19-0950|MEX|ST_2|Cluster_NA|2019/12/02:0.0064666239,CEC-22-8721|MEX|ST_1|Cluster_NA|2022/08/23:0.0071323436):0.0039651909,CEC-22-8860|MEX|ST_1|Cluster_NA|2022/09/02:0.0169859531):0.0014346150,CEC-22-7786|MEX|ST_2|Cluster_NA|2022/06/02:0.0087720828):0.0228036262):0.0248746612,((((CEC-21-4469|MEX|ST_2|Cluster_NA|2021/08/05:0.0016924401,CEC-21-4551|MEX|ST_2|Cluster_NA|2021/08/12:0.0048475643):0.0448168501,((CEC-22-8346|MEX|ST_1|Cluster_NA|2022/07/18:0.0025207567,CEC-22-8350|MEX|ST_1|Cluster_NA|2022/07/18:0.0035661228):0.0249117229,E5268-RTA|MEX|ST_3|Cluster_NA|2017/01/01:0.0280111158):0.0242316758):0.0039690513,KEXV01037044|BR|ST_NA|Cluster_NA|2016/01/01:0.0295284738):0.0007981077,(KEXV01002455|BR|ST_NA|Cluster_NA|2015/01/01:0.0432089996,((KEXV01029298|BR|ST_NA|Cluster_NA|2015/01/01:0.0000027755,KEXV01029711|BR|ST_NA|Cluster_NA|2015/01/01:0.0000027755):0.0193526375,((KEXV01029778|BR|ST_NA|Cluster_NA|2015/01/01:0.0221883908,KEXV01036930|BR|ST_NA|Cluster_NA|2016/01/01:0.0225238968):0.0000082710,KEXV01037075|BR|ST_NA|Cluster_NA|2017/01/01:0.0227113913):0.0022740179):0.0293033824):0.0072459588):0.0000082536):0.0000076585,(((((CEC-20-1852|MEX|ST_1|Cluster_NA|2020/10/27:0.0087448251,((CEC-21-4070|MEX|ST_1|Cluster_NA|2021/06/22:0.0069224807,(CEC-21-5080|MEX|ST_1|Cluster_NA|2021/10/04:0.0000027755,CEC-22-8008|MEX|ST_1|Cluster_NA|2022/06/20:0.0003639091):0.0241047741):0.0009456591,CEC-22-9623|MEX|ST_1|Cluster_NA|2022/11/17:0.0013178205):0.0108991798):0.0135525328,E3401-KTRM|MEX|ST_3|Cluster_NA|2017/01/01:0.0254822672):0.0037323588,CEC-22-5987|MEX|ST_1|Cluster_NA|2022/01/04:0.0366722025):0.0032100491,MG942019|US|ST_NA|Cluster_NA|2011/01/01:0.0156777134):0.0048297837,MH355239|US|ST_NA|Cluster_NA|2015/01/01:0.0225953598):0.0027784364):0.0010607080,((MF456922|US|ST_NA|Cluster_NA|2011/01/01:0.0251100663,MG942231|US|ST_NA|Cluster_NA|2011/01/01:0.0144483515):0.0058710889,((G-0231|GUA|ST_NA|Cluster_NA|2011/01/01:0.0129991280,G-0249|GUA|ST_NA|Cluster_NA|2011/01/01:0.0012284358):0.0130018095,(G-1660|GUA|ST_NA|Cluster_NA|2015/01/01:0.0000027755,P-558-ES|PAN|ST_NA|Cluster_NA|2015/01/01:0.0000027755):0.0111813360):0.0158703674):0.0030149114):0.0000027755,(KEXV01014567|BR|ST_NA|Cluster_NA|2014/01/01:0.0254702539,KEXV01037352|BR|ST_NA|Cluster_NA|2017/01/01:0.0349431886):0.0050728365):0.0001481092,((((CEC-20-1246|MEX|ST_1|Cluster_NA|2020/08/24:0.0358476343,KEXV01030984|BR|ST_NA|Cluster_NA|2015/01/01:0.0256995635):0.0035324702,(((((CEC-20-1722|MEX|ST_2|Cluster_NA|2020/10/15:0.0042137871,(CEC-22-8522|MEX|ST_1|Cluster_NA|2022/08/08:0.0000027755,CEC-22-8567|MEX|ST_1|Cluster_NA|2022/08/11:0.0028055854):0.0065518976):0.0014207107,(CEC-21-3028|MEX|ST_1|Cluster_NA|2021/03/22:0.0053862712,CEC-22-8197|MEX|ST_1|Cluster_NA|2022/07/05:0.0078643172):0.0008207800):0.0069485471,CEC-22-8043|MEX|ST_1|Cluster_NA|2022/06/22:0.0090105200):0.0037681555,CEC-22-7130|MEX|ST_1|Cluster_NA|2022/04/11:0.0143246614):0.0054369114,(CEC-20-1728|MEX|ST_1|Cluster_NA|2020/10/14:0.0225607111,E5663-YATS|MEX|ST_1|Cluster_NA|2017/01/01:0.0168112746):0.0075662409):0.0205728397):0.0005805350,((((((((KEXV01009200|BR|ST_NA|Cluster_NA|2015/01/01:0.0082905299,KEXV01038820|BR|ST_NA|Cluster_NA|2016/01/01:0.0256838928):0.0054097197,(KEXV01041288|BR|ST_NA|Cluster_NA|2017/01/01:0.0073028759,KEXV01042771|BR|ST_NA|Cluster_NA|2016/01/01:0.0107763009):0.0073854399):0.0032824868,KEXV01041785|BR|ST_NA|Cluster_NA|2017/01/01:0.0248185672):0.0017673472,KEXV01041865|BR|ST_NA|Cluster_NA|2017/01/01:0.0174120172):0.0018973485,KEXV01041751|BR|ST_NA|Cluster_NA|2017/01/01:0.0202792391):0.0003809592,KEXV01043011|BR|ST_NA|Cluster_NA|2016/01/01:0.0206855712):0.0014613246,(KEXV01040369|BR|ST_NA|Cluster_NA|2016/01/01:0.0216868788,KEXV01041485|BR|ST_NA|Cluster_NA|2017/01/01:0.0586573167):0.0000367223):0.0175882784,KEXV01034614|BR|ST_NA|Cluster_NA|2016/01/01:0.0206587439):0.0073671911):0.0010663820,(((KEXV01009223|BR|ST_NA|Cluster_NA|2015/01/01:0.0376913181,KEXV01042448|BR|ST_NA|Cluster_NA|2017/01/01:0.0223804593):0.0027595951,((((KEXV01031056|BR|ST_NA|Cluster_NA|2015/01/01:0.0142119729,KEXV01041601|BR|ST_NA|Cluster_NA|2017/01/01:0.0461762472):0.0034637586,(KEXV01042132|BR|ST_NA|Cluster_NA|2016/01/01:0.0073585658,KEXV01042543|BR|ST_NA|Cluster_NA|2017/01/01:0.0177740392):0.0112845780):0.0053395676,(KEXV01031110|BR|ST_NA|Cluster_NA|2015/01/01:0.0137633905,((KEXV01040419|BR|ST_NA|Cluster_NA|2016/01/01:0.0306530849,KEXV01040420|BR|ST_NA|Cluster_NA|2016/01/01:0.0399510130):0.0077856293,KEXV01041420|BR|ST_NA|Cluster_NA|2017/01/01:0.0211644401):0.0033492648):0.0009183782):0.0012207946,(((KEXV01031059|BR|ST_NA|Cluster_NA|2015/01/01:0.0153656089,KEXV01040669|BR|ST_NA|Cluster_NA|2016/01/01:0.0103989338):0.0032975443,((KR066169|BR|ST_NA|Cluster_NA|2013/01/01:0.0118073209,KR066205|BR|ST_NA|Cluster_NA|2012/01/01:0.0308251064):0.0023975017,KR066170|BR|ST_NA|Cluster_NA|2013/01/01:0.0049562270):0.0020029724):0.0007554268,KEXV01042423|BR|ST_NA|Cluster_NA|2017/01/01:0.0149172639):0.0151644128):0.0068227387):0.0052961633,((KEXV01031245|BR|ST_NA|Cluster_NA|2015/01/01:0.0504547397,KEXV01040540|BR|ST_NA|Cluster_NA|2016/01/01:0.0256391526):0.0027851376,KEXV01041405|BR|ST_NA|Cluster_NA|2017/01/01:0.0309895562):0.0009524048):0.0114774039):0.0010296287):0.0019309252,(((MF455731|US|ST_NA|Cluster_NA|2011/01/01:0.0231835827,(MG943753|US|ST_NA|Cluster_NA|2016/01/01:0.0418341127,(E6532-JAMT|MEX|ST_3|Cluster_NA|2018/01/01:0.0284148213,E6901-LGCP|MEX|ST_3|Cluster_NA|2018/01/01:0.0170719285):0.0116166740):0.0081156157):0.0009895082,(((MG943637|US|ST_NA|Cluster_NA|2016/01/01:0.0133623340,MK922796|US|ST_NA|Cluster_NA|2018/01/01:0.0107040470):0.0245151636,OP701068|US|ST_NA|Cluster_NA|2018/01/01:0.0825397151):0.0000056673,OP977463|US|ST_NA|Cluster_NA|2012/01/01:0.0246403595):0.0090790877):0.0031472879,(MG197064|US|ST_NA|Cluster_NA|2012/01/01:0.0164388506,E5604-DUC|MEX|ST_3|Cluster_NA|2017/01/01:0.0123364767):0.0132903428):0.0031117745):0.0022267653):0.0000065898):0.0005736826,((((((((((((((CEC-19-0099|MEX|ST_1|Cluster_NA|2019/08/23:0.0065486170,(CEC-22-7252|MEX|ST_1|Cluster_NA|2022/04/25:0.0132380255,E4708-MAZC|MEX|ST_1|Cluster_NA|2017/01/01:0.0081697529):0.0015146627):0.0040844084,E2679-JAJV|MEX|ST_1|Cluster_NA|2015/01/01:0.0021586354):0.0144853807,CEC-21-2795|MEX|ST_1|Cluster_NA|2021/03/01:0.0214176569):0.0046089588,CEC-21-2516|MEX|ST_2|Cluster_NA|2021/01/29:0.0206896378):0.0223581343,(E3847-TSP|MEX|ST_3|Cluster_NA|2017/01/01:0.0009478060,E3849-DJZI|MEX|ST_3|Cluster_NA|2017/01/01:0.0000066033):0.0511870439):0.0037279236,KEXV01039231|BR|ST_NA|Cluster_NA|2017/01/01:0.0240750967):0.0004905354,((((CEC-21-2918|MEX|ST_1|Cluster_NA|2021/03/10:0.0321051380,CEC-21-4733|MEX|ST_2|Cluster_NA|2021/09/01:0.0348405416):0.0062709246,(CEC-21-3326|MEX|ST_1|Cluster_NA|2021/04/16:0.0205630459,CEC-21-4932|MEX|ST_1|Cluster_NA|2021/09/22:0.0333336908):0.0040713429):0.0013233226,((E4631-PPPF|MEX|ST_1|Cluster_NA|2017/01/01:0.0265239744,E4676-JCCR|MEX|ST_3|Cluster_NA|2017/01/01:0.0325616176):0.0069679512,E4903-MAM|MEX|ST_3|Cluster_NA|2017/01/01:0.0405360450):0.0027612791):0.0064766753,(KEXV01039626|BR|ST_NA|Cluster_NA|2017/01/01:0.0370810109,KU190604|CA|ST_NA|Cluster_NA|2012/01/01:0.0464299643):0.0122891711):0.0000066718):0.0064511196,(((KEXV01039304|BR|ST_NA|Cluster_NA|2017/01/01:0.0358558761,(MK580191|US|ST_NA|Cluster_NA|2017/01/01:0.0058498858,MK580276|US|ST_NA|Cluster_NA|2016/01/01:0.0138548056):0.0211740132):0.0042306760,((KEXV01044903|BR|ST_NA|Cluster_NA|2017/01/01:0.0288660443,((E2028-JRL|MEX|ST_1|Cluster_NA|2015/01/01:0.0273868963,(E3318-FYH|MEX|ST_3|Cluster_NA|2017/01/01:0.0044407264,(E6190-AZL|MEX|ST_3|Cluster_NA|2018/01/01:0.0081754755,(E6915-FJMG|MEX|ST_3|Cluster_NA|2018/01/01:0.0067406957,E6916-DEM|MEX|ST_3|Cluster_NA|2018/01/01:0.0022602996):0.0018990709):0.0036606662):0.0132834514):0.0033142339,(E2841-AAHT|MEX|ST_3|Cluster_NA|2016/01/01:0.0144877936,(E3065-ADL|MEX|ST_3|Cluster_NA|2016/01/01:0.0047590506,E3549-JSR|MEX|ST_3|Cluster_NA|2017/01/01:0.0019405757):0.0067995995):0.0130918797):0.0119579531):0.0022858234,E7259-CSMC|MEX|ST_3|Cluster_NA|2018/01/01:0.0297922171):0.0019895774):0.0009571187,(KU190549|CA|ST_NA|Cluster_NA|2011/01/01:0.0301959364,MH354069|US|ST_NA|Cluster_NA|2011/01/01:0.0308584898):0.0009783629):0.0000079366):0.0021661269,(((((CEC-19-0140|MEX|ST_1|Cluster_NA|2019/08/28:0.0344011846,((CEC-22-6328|MEX|ST_1|Cluster_NA|2022/02/01:0.0344793622,KEXV01034527|BR|ST_NA|Cluster_NA|2016/01/01:0.0372556663):0.0097970473,(MG943117|US|ST_NA|Cluster_NA|2014/01/01:0.0288317171,(E5827-GAYA|MEX|ST_3|Cluster_NA|2018/01/01:0.0060957469,(E6600-JFOC|MEX|ST_3|Cluster_NA|2018/01/01:0.0010085503,E6848-JMNM|MEX|ST_3|Cluster_NA|2018/01/01:0.0066140781):0.0000080019):0.0251470899):0.0003752003):0.0018340604):0.0035092904,(((CEC-19-0389|MEX|ST_1|Cluster_NA|2019/09/25:0.0187675880,(CEC-19-1033|MEX|ST_1|Cluster_NA|2019/12/11:0.0012765091,((CEC-20-2049|MEX|ST_1|Cluster_NA|2020/11/18:0.0092393893,E7178-HIVB|MEX|ST_3|Cluster_NA|2018/01/01:0.0085502959):0.0137152399,(CEC-21-2487|MEX|ST_1|Cluster_NA|2021/01/27:0.0193051335,E5830-EOPD|MEX|ST_3|Cluster_NA|2018/01/01:0.0127115074):0.0013156816):0.0006192431):0.0062557954):0.0098892332,CEC-22-9776|MEX|ST_1|Cluster_NA|2022/12/06:0.0181846582):0.0178118116,MG942134|US|ST_NA|Cluster_NA|2011/01/01:0.0340460341):0.0050573210):0.0000070544,(((((((((((CEC-20-1595|MEX|ST_2|Cluster_NA|2020/10/02:0.0043758960,CEC-21-4696|MEX|ST_1|Cluster_NA|2021/08/27:0.0103341326):0.0024045131,CEC-20-1803|MEX|ST_2|Cluster_NA|2020/10/21:0.0102934965):0.0049523133,CEC-22-9341|MEX|ST_2|Cluster_NA|2022/10/19:0.0272696260):0.0135631021,(((E4983-JLCL|MEX|ST_3|Cluster_NA|2017/01/01:0.0071531186,E6042-EAC|MEX|ST_3|Cluster_NA|2018/01/01:0.0066208102):0.0011457629,(E7252-HRNP|MEX|ST_3|Cluster_NA|2018/01/01:0.0077529738,E7323-EABR|MEX|ST_3|Cluster_NA|2018/01/01:0.0107098686):0.0018517220):0.0024085785,E6437-JLTG|MEX|ST_3|Cluster_NA|2018/01/01:0.0041087873):0.0051798301):0.0010900487,E4452-ELF|MEX|ST_3|Cluster_NA|2017/01/01:0.0165770853):0.0035093941,E0125-OMV|MEX|ST_3|Cluster_NA|2011/01/01:0.0070212638):0.0009461304,((((E5942-EFPG|MEX|ST_3|Cluster_NA|2018/01/01:0.0009891978,(E7124-JSAR|MEX|ST_3|Cluster_NA|2018/01/01:0.0000027755,E7324-RDM|MEX|ST_3|Cluster_NA|2018/01/01:0.0000027755):0.0077286603):0.0025081269,E7254-JAVG|MEX|ST_3|Cluster_NA|2018/01/01:0.0029306438):0.0013197232,E6637-JCBA|MEX|ST_3|Cluster_NA|2018/01/01:0.0000027755):0.0183977056,E6971-LOVM|MEX|ST_3|Cluster_NA|2018/01/01:0.0089922619):0.0117401005):0.0017660103,E4450-MTR|MEX|ST_3|Cluster_NA|2017/01/01:0.0151571555):0.0010366880,(((((((((CEC-21-4750|MEX|ST_1|Cluster_NA|2021/09/02:0.0077059643,CEC-21-4933|MEX|ST_1|Cluster_NA|2021/09/23:0.0069196154):0.0109209106,(E6435-ROMG|MEX|ST_3|Cluster_NA|2018/01/01:0.0054819480,E6533-OAV|MEX|ST_3|Cluster_NA|2018/01/01:0.0011085117):0.0061220945):0.0004859061,CEC-21-5244|MEX|ST_2|Cluster_NA|2021/10/18:0.0210241158):0.0018395508,(E6410-MAGG|MEX|ST_3|Cluster_NA|2018/01/01:0.0155733193,(E6917-CAFC|MEX|ST_3|Cluster_NA|2018/01/01:0.0021610143,E7127-DAPS|MEX|ST_3|Cluster_NA|2018/01/01:0.0000027755):0.0066143876):0.0042275873):0.0000065826,(E6014-LSBG|MEX|ST_3|Cluster_NA|2018/01/01:0.0033609450,E7131-CAMU|MEX|ST_3|Cluster_NA|2018/01/01:0.0029766399):0.0135735027):0.0009320384,E7317-JNA|MEX|ST_3|Cluster_NA|2018/01/01:0.0089328248):0.0023848581,E5191-CRM|MEX|ST_3|Cluster_NA|2017/01/01:0.0199381331):0.0022375595,E2183-RRP|MEX|ST_3|Cluster_NA|2015/01/01:0.0162789122):0.0065097526,E5608-GAGV|MEX|ST_3|Cluster_NA|2017/01/01:0.0189390701):0.0039421667):0.0078206908,(((((((CEC-21-3433|MEX|ST_1|Cluster_NA|2021/04/26:0.0067136175,(E3379-SAVA|MEX|ST_3|Cluster_NA|2017/01/01:0.0029322076,E7358-DMC|MEX|ST_3|Cluster_NA|2018/01/01:0.0038685454):0.0000027755):0.0031573807,(E3244-JASG|MEX|ST_3|Cluster_NA|2017/01/01:0.0009541153,E7291-EACR|MEX|ST_3|Cluster_NA|2018/01/01:0.0000027755):0.0000027755):0.0000027755,E6331-AAGR|MEX|ST_3|Cluster_NA|2018/01/01:0.0029024337):0.0000027755,E3462-NBSC|MEX|ST_3|Cluster_NA|2017/01/01:0.0009568125):0.0000059439,CEC-21-3925|MEX|ST_1|Cluster_NA|2021/06/09:0.0062085135):0.0000027755,E5719-JMRP|MEX|ST_3|Cluster_NA|2017/01/01:0.0057939967):0.0159146068,E1294-VAMM|MEX|ST_3|Cluster_NA|2013/01/01:0.0082714565):0.0149035173):0.0177010763,((((KEXV01029258|BR|ST_NA|Cluster_NA|2015/01/01:0.0204056814,KEXV01029420|BR|ST_NA|Cluster_NA|2016/01/01:0.0330211746):0.0087190683,((((KEXV01029362|BR|ST_NA|Cluster_NA|2015/01/01:0.0323123500,MW545414|BR|ST_NA|Cluster_NA|2018/01/01:0.0321382672):0.0057439556,(KEXV01029412|BR|ST_NA|Cluster_NA|2016/01/01:0.0176862733,KEXV01031741|BR|ST_NA|Cluster_NA|2017/01/01:0.0391520614):0.0035018757):0.0016315044,(KEXV01029431|BR|ST_NA|Cluster_NA|2016/01/01:0.0163239315,KEXV01031813|BR|ST_NA|Cluster_NA|2017/01/01:0.0080859487):0.0000065898):0.0038072273,(KEXV01031810|BR|ST_NA|Cluster_NA|2017/01/01:0.0102678262,MW545392|BR|ST_NA|Cluster_NA|2018/01/01:0.0214521416):0.0020516533):0.0051726643):0.0086967501,(KX443017|BR|ST_NA|Cluster_NA|2013/01/01:0.0232287677,(KX443047|BR|ST_NA|Cluster_NA|2013/01/01:0.0055211558,(KX443073|BR|ST_NA|Cluster_NA|2013/01/01:0.0000027755,MN528322|BR|ST_NA|Cluster_NA|2017/01/01:0.0009785723):0.0067228067):0.0143753952):0.0024712892):0.0026567318,KEXV01029895|BR|ST_NA|Cluster_NA|2015/01/01:0.0321942783):0.0070125490):0.0020965665):0.0000076495,((((((((CEC-19-0769|MEX|ST_1|Cluster_NA|2019/11/08:0.0050446096,((CEC-19-0824|MEX|ST_1|Cluster_NA|2019/11/15:0.0057743697,(((CEC-21-2643|MEX|ST_1|Cluster_NA|2021/02/11:0.0000027755,CEC-21-3586|MEX|ST_1|Cluster_NA|2021/05/10:0.0003562624):0.0052133062,CEC-22-9600|MEX|ST_1|Cluster_NA|2022/11/15:0.0060999373):0.0007048641,CEC-21-3710|MEX|ST_1|Cluster_NA|2021/05/19:0.0042939228):0.0010803746):0.0017170282,CEC-22-8594|MEX|ST_1|Cluster_NA|2022/08/12:0.0045611982):0.0020818340):0.0033231432,((CEC-21-4099|MEX|ST_1|Cluster_NA|2021/06/24:0.0004670465,CEC-21-4100|MEX|ST_1|Cluster_NA|2021/06/24:0.0003574534):0.0066141892,E5533-AMC|MEX|ST_1|Cluster_NA|2017/01/01:0.0052060405):0.0005128573):0.0138746794,((CEC-21-2700|MEX|ST_1|Cluster_NA|2021/02/18:0.0007187209,CEC-21-2723|MEX|ST_2|Cluster_NA|2021/02/19:0.0000065826):0.0225519538,KEXV01012311|BR|ST_NA|Cluster_NA|2014/01/01:0.0467708695):0.0135139352):0.0091279938,CEC-21-2810|MEX|ST_1|Cluster_NA|2021/03/01:0.0250520866):0.0035156023,(CEC-22-8256|MEX|ST_1|Cluster_NA|2022/07/08:0.0027436978,E0665-OGM|MEX|ST_3|Cluster_NA|2012/01/01:0.0023800564):0.0075158982):0.0124122909,(KEXV01039346|BR|ST_NA|Cluster_NA|2017/01/01:0.0728752936,KEXV01043151|BR|ST_NA|Cluster_NA|2016/01/01:0.0551038824):0.0054790122):0.0042734312,E0154-AAP|MEX|ST_3|Cluster_NA|2011/01/01:0.0377797636):0.0090880626,(KEXV01033910|BR|ST_NA|Cluster_NA|2016/01/01:0.0109813903,((MG942105|US|ST_NA|Cluster_NA|2011/01/01:0.0010735302,MG942865|US|ST_NA|Cluster_NA|2013/01/01:0.0029787795):0.0013655280,MG942837|US|ST_NA|Cluster_NA|2013/01/01:0.0046878619):0.0147642454):0.0034074450):0.0014761695):0.0013361335,(((CEC-20-2167|MEX|ST_1|Cluster_NA|2020/12/03:0.0213449638,(((CEC-21-4886|MEX|ST_1|Cluster_NA|2021/09/20:0.0091388147,CEC-21-4914|MEX|ST_1|Cluster_NA|2021/09/20:0.0186953311):0.0140745724,(CEC-21-5105|MEX|ST_1|Cluster_NA|2021/10/05:0.0238875316,CEC-22-7546|MEX|ST_2|Cluster_NA|2022/05/17:0.0205088656):0.0079477384):0.0020656276,E7244-CGGC|MEX|ST_1|Cluster_NA|2018/01/01:0.0166576033):0.0000069118):0.0134369561,OM207242|US|ST_NA|Cluster_NA|2019/01/01:0.0391445128):0.0039355511,((KEXV01044802|BR|ST_NA|Cluster_NA|2016/01/01:0.0192476955,KEXV01045753|BR|ST_NA|Cluster_NA|2017/01/01:0.0288613521):0.0122926584,(MF455964|US|ST_NA|Cluster_NA|2011/01/01:0.0132440163,(E3344-JRHA|MEX|ST_3|Cluster_NA|2017/01/01:0.0044212712,E3425-DMR|MEX|ST_3|Cluster_NA|2017/01/01:0.0132503306):0.0265695108):0.0065635245):0.0000065898):0.0003839007):0.0011562928):0.0000027755,((((KEXV01008245|BR|ST_NA|Cluster_NA|2014/01/01:0.0268211808,(KEXV01008522|BR|ST_NA|Cluster_NA|2015/01/01:0.0254073030,(KX357223|BR|ST_NA|Cluster_NA|2012/01/01:0.0227906682,KX357245|BR|ST_NA|Cluster_NA|2012/01/01:0.0029840418):0.0009586254):0.0025894451):0.0210056353,(KEXV01032322|BR|ST_NA|Cluster_NA|2016/01/01:0.0451425855,KEXV01043332|BR|ST_NA|Cluster_NA|2016/01/01:0.0485124012):0.0143887628):0.0027916002,(KEXV01032305|BR|ST_NA|Cluster_NA|2016/01/01:0.0423228267,((KEXV01034016|BR|ST_NA|Cluster_NA|2017/01/01:0.0362690711,MF456805|US|ST_NA|Cluster_NA|2011/01/01:0.0319684977):0.0035935009,MH354679|US|ST_NA|Cluster_NA|2011/01/01:0.0151965063):0.0046095802):0.0030995965):0.0000027755,((KEXV01008446|BR|ST_NA|Cluster_NA|2015/01/01:0.0135280774,KEXV01008564|BR|ST_NA|Cluster_NA|2015/01/01:0.0167362018):0.0126288439,(((KEXV01031993|BR|ST_NA|Cluster_NA|2017/01/01:0.0261440020,KEXV01043910|BR|ST_NA|Cluster_NA|2016/01/01:0.0169352843):0.0039432732,KEXV01044791|BR|ST_NA|Cluster_NA|2016/01/01:0.0386586549):0.0025892647,(KEXV01037669|BR|ST_NA|Cluster_NA|2016/01/01:0.0802216952,MG943338|US|ST_NA|Cluster_NA|2015/01/01:0.0300919661):0.0095100915):0.0035662384):0.0028385110):0.0007273000):0.0003811863,((((CEC-19-0960|MEX|ST_2|Cluster_NA|2019/12/04:0.0344378278,MK580195|US|ST_NA|Cluster_NA|2017/01/01:0.0352698776):0.0086976803,(((((KEXV01002845|BR|ST_NA|Cluster_NA|2015/01/01:0.0213783436,KEXV01043964|BR|ST_NA|Cluster_NA|2016/01/01:0.0297832192):0.0058029427,(KEXV01037996|BR|ST_NA|Cluster_NA|2017/01/01:0.0281378951,((E4457-LEAV|MEX|ST_3|Cluster_NA|2017/01/01:0.0166044241,E4852-HGDD|MEX|ST_3|Cluster_NA|2017/01/01:0.0052775706):0.0038365328,(E5323-JLMG|MEX|ST_3|Cluster_NA|2017/01/01:0.0022940738,E5324-RGPM|MEX|ST_3|Cluster_NA|2017/01/01:0.0009323061):0.0119718475):0.0284923868):0.0069236863):0.0000065787,(KEXV01008784|BR|ST_NA|Cluster_NA|2015/01/01:0.0468875186,KEXV01043665|BR|ST_NA|Cluster_NA|2016/01/01:0.0617032084):0.0077822778):0.0025594900,((KEXV01008233|BR|ST_NA|Cluster_NA|2014/01/01:0.0147766252,KX357239|BR|ST_NA|Cluster_NA|2012/01/01:0.0111191598):0.0068730450,KEXV01016106|BR|ST_NA|Cluster_NA|2015/01/01:0.0299368440):0.0030593677):0.0047221600,(((KEXV01039556|BR|ST_NA|Cluster_NA|2017/01/01:0.0384622413,P-564-RG|PAN|ST_NA|Cluster_NA|2015/01/01:0.0203272184):0.0035942744,MG941986|US|ST_NA|Cluster_NA|2011/01/01:0.0197209336):0.0052127294,(KEXV01044345|BR|ST_NA|Cluster_NA|2016/01/01:0.0274905460,KY581420|BR|ST_NA|Cluster_NA|2014/01/01:0.0302199670):0.0063958800):0.0041314094):0.0000075658):0.0021214510,((((((CEC-21-2350|MEX|ST_1|Cluster_NA|2021/01/12:0.0030665865,(CEC-22-6757|MEX|ST_1|Cluster_NA|2022/03/11:0.0112149219,CEC-22-8852|MEX|ST_1|Cluster_NA|2022/08/31:0.0082312227):0.0045259893):0.0271719617,(MH354822|US|ST_NA|Cluster_NA|2012/01/01:0.0047444097,MH354847|US|ST_NA|Cluster_NA|2013/01/01:0.0077153134):0.0273808469):0.0059098728,(((KEXV01029302|BR|ST_NA|Cluster_NA|2015/01/01:0.0093247273,KEXV01031585|BR|ST_NA|Cluster_NA|2016/01/01:0.0161664416):0.0102734873,(KEXV01029839|BR|ST_NA|Cluster_NA|2015/01/01:0.0184118018,(KEXV01037530|BR|ST_NA|Cluster_NA|2016/01/01:0.0490072733,KEXV01037592|BR|ST_NA|Cluster_NA|2017/01/01:0.0110266912):0.0037284821):0.0222393377):0.0030963083,(MF455629|US|ST_NA|Cluster_NA|2012/01/01:0.0137970792,MF457323|US|ST_NA|Cluster_NA|2015/01/01:0.0172602274):0.0144415018):0.0033996133):0.0000082687,MK922884|US|ST_NA|Cluster_NA|2018/01/01:0.0269149908):0.0024034577,((KEXV01015949|BR|ST_NA|Cluster_NA|2015/01/01:0.0547679668,KEXV01046214|BR|ST_NA|Cluster_NA|2017/01/01:0.0317388756):0.0063562671,KY037388|US|ST_NA|Cluster_NA|2011/01/01:0.0196613352):0.0053807260):0.0000056389,((KEXV01015190|BR|ST_NA|Cluster_NA|2014/01/01:0.0154452497,KEXV01046738|BR|ST_NA|Cluster_NA|2017/01/01:0.0207088592):0.0072124728,((KEXV01039865|BR|ST_NA|Cluster_NA|2016/01/01:0.0091860061,(KEXV01039990|BR|ST_NA|Cluster_NA|2017/01/01:0.0208450523,KEXV01040043|BR|ST_NA|Cluster_NA|2017/01/01:0.0021197192):0.0032396998):0.0153743189,KR066111|BR|ST_NA|Cluster_NA|2012/01/01:0.0324111355):0.0074055148):0.0012695921):0.0012207585):0.0029265095,((((((CEC-20-1478|MEX|ST_1|Cluster_NA|2020/09/18:0.0061054437,(CEC-22-8200|MEX|ST_1|Cluster_NA|2022/07/05:0.0019973262,CEC-22-8201|MEX|ST_1|Cluster_NA|2022/07/05:0.0072461742):0.0048182006):0.0023454362,(CEC-20-1603|MEX|ST_1|Cluster_NA|2020/10/02:0.0053670124,CEC-20-1622|MEX|ST_1|Cluster_NA|2020/10/06:0.0021541857):0.0063860323):0.0315059028,E0089-AMM|MEX|ST_3|Cluster_NA|2011/01/01:0.0313479697):0.0017654682,((KEXV01015141|BR|ST_NA|Cluster_NA|2014/01/01:0.0177571554,KEXV01015142|BR|ST_NA|Cluster_NA|2014/01/01:0.0080959403):0.0190662622,(KEXV01038519|BR|ST_NA|Cluster_NA|2016/01/01:0.0373054059,KEXV01046286|BR|ST_NA|Cluster_NA|2017/01/01:0.0700741048):0.0074448630):0.0000056812):0.0022361953,((KEXV01033832|BR|ST_NA|Cluster_NA|2016/01/01:0.0361700647,G-0826|GUA|ST_NA|Cluster_NA|2012/01/01:0.0361141205):0.0095396116,(((KJ474309|PA|ST_NA|Cluster_NA|2011/01/01:0.0000027755,P-032-GHS|PAN|ST_NA|Cluster_NA|2011/01/01:0.0000027755):0.0201994772,(((KJ474429|PA|ST_NA|Cluster_NA|2012/01/01:0.0178922932,KJ474465|PA|ST_NA|Cluster_NA|2012/01/01:0.0112230967):0.0034766762,KJ474575|PA|ST_NA|Cluster_NA|2013/01/01:0.0475154237):0.0022524475,KJ474540|PA|ST_NA|Cluster_NA|2013/01/01:0.0302278691):0.0000055813):0.0034312727,KJ474594|PA|ST_NA|Cluster_NA|2013/01/01:0.0147049992):0.0263041744):0.0032998377):0.0000072063,((((((((CEC-20-2105|MEX|ST_2|Cluster_NA|2020/11/26:0.0000027755,(CEC-21-4908|MEX|ST_1|Cluster_NA|2021/09/21:0.0021363109,CEC-22-6573|MEX|ST_1|Cluster_NA|2022/02/23:0.0002258532):0.0018029722):0.0136081236,CEC-22-9754|MEX|ST_2|Cluster_NA|2022/12/05:0.0149088951):0.0412935146,(CEC-21-5535|MEX|ST_1|Cluster_NA|2021/11/10:0.0481018184,((KEXV01033211|BR|ST_NA|Cluster_NA|2017/01/01:0.0346109149,KEXV01045424|BR|ST_NA|Cluster_NA|2017/01/01:0.0265968257):0.0218190430,MF455684|US|ST_NA|Cluster_NA|2013/01/01:0.0462511787):0.0064030963):0.0069541474):0.0026486495,(((KEXV01031382|BR|ST_NA|Cluster_NA|2016/01/01:0.0386824426,(((MG982911|PA|ST_NA|Cluster_NA|2016/01/01:0.0020556036,((P-255-EMC|PAN|ST_NA|Cluster_NA|2013/01/01:0.0007740221,P-256-EHB|PAN|ST_NA|Cluster_NA|2013/01/01:0.0024481196):0.0008759328,P-591-PCA|PAN|ST_NA|Cluster_NA|2016/01/01:0.0055834908):0.0017508050):0.0436544719,((E6569-HAG|MEX|ST_3|Cluster_NA|2018/01/01:0.0000076270,E6582-NLCQS|MEX|ST_3|Cluster_NA|2018/01/01:0.0098063628):0.0441888866,H-0537-ESOA|HON|ST_NA|Cluster_NA|2013/01/01:0.0345687789):0.0028288481):0.0000062238,(E1007-RMG|MEX|ST_1|Cluster_NA|2013/01/01:0.0567886195,E6800-IRBL|MEX|ST_3|Cluster_NA|2018/01/01:0.0399420641):0.0064795887):0.0124214500):0.0093879126,(KEXV01043592|BR|ST_NA|Cluster_NA|2016/01/01:0.0334460080,(KEXV01044236|BR|ST_NA|Cluster_NA|2016/01/01:0.0267141978,KEXV01045252|BR|ST_NA|Cluster_NA|2017/01/01:0.0099603485):0.0186974674):0.0061008234):0.0000079117,((KEXV01044648|BR|ST_NA|Cluster_NA|2016/01/01:0.0393469769,KEXV01045297|BR|ST_NA|Cluster_NA|2017/01/01:0.0135778345):0.0160163732,MN509142|BR|ST_NA|Cluster_NA|2014/01/01:0.0496334856):0.0061558305):0.0041022203):0.0000082805,((CEC-21-3857|MEX|ST_1|Cluster_NA|2021/06/02:0.0253814083,(((KEXV01009130|BR|ST_NA|Cluster_NA|2015/01/01:0.0252979662,KEXV01039318|BR|ST_NA|Cluster_NA|2017/01/01:0.0276522550):0.0049545708,KEXV01045423|BR|ST_NA|Cluster_NA|2017/01/01:0.0121153012):0.0133419877,KEXV01042005|BR|ST_NA|Cluster_NA|2016/01/01:0.0191268362):0.0083517396):0.0123888930,(((((((KEXV01012132|BR|ST_NA|Cluster_NA|2014/01/01:0.0420707538,KEXV01029364|BR|ST_NA|Cluster_NA|2015/01/01:0.0160302228):0.0016625005,((((KEXV01029339|BR|ST_NA|Cluster_NA|2015/01/01:0.0150409979,ON423271|BR|ST_NA|Cluster_NA|2014/01/01:0.0099183582):0.0035113009,MN528331|BR|ST_NA|Cluster_NA|2017/01/01:0.0369773412):0.0052199489,KEXV01031592|BR|ST_NA|Cluster_NA|2016/01/01:0.0188799616):0.0043042852,KEXV01029391|BR|ST_NA|Cluster_NA|2016/01/01:0.0427217819):0.0031885320):0.0037196528,(KEXV01029370|BR|ST_NA|Cluster_NA|2015/01/01:0.0230411948,((((KEXV01032377|BR|ST_NA|Cluster_NA|2016/01/01:0.0000027755,KEXV01032481|BR|ST_NA|Cluster_NA|2017/01/01:0.0000027755):0.0229147903,KEXV01040117|BR|ST_NA|Cluster_NA|2017/01/01:0.0214394390):0.0052750135,((KEXV01035783|BR|ST_NA|Cluster_NA|2016/01/01:0.0368449572,KM851073|BR|ST_NA|Cluster_NA|2012/01/01:0.0206561799):0.0030469114,KEXV01044128|BR|ST_NA|Cluster_NA|2016/01/01:0.0347296200):0.0029693106):0.0011978709,KEXV01040187|BR|ST_NA|Cluster_NA|2017/01/01:0.0298788300):0.0000056389):0.0000059188):0.0010619321,((KEXV01040110|BR|ST_NA|Cluster_NA|2017/01/01:0.0232970874,KEXV01046831|BR|ST_NA|Cluster_NA|2017/01/01:0.0241494183):0.0025112926,(KEXV01043621|BR|ST_NA|Cluster_NA|2016/01/01:0.0355375073,KEXV01044426|BR|ST_NA|Cluster_NA|2016/01/01:0.0347009628):0.0089301963):0.0013884618):0.0028333861,((KEXV01040101|BR|ST_NA|Cluster_NA|2017/01/01:0.0283238748,KEXV01040149|BR|ST_NA|Cluster_NA|2017/01/01:0.0438298659):0.0023381756,KEXV01040119|BR|ST_NA|Cluster_NA|2017/01/01:0.0288129571):0.0042270134):0.0025738118,KEXV01029874|BR|ST_NA|Cluster_NA|2015/01/01:0.0436645426):0.0091767306,KEXV01037368|BR|ST_NA|Cluster_NA|2017/01/01:0.0408084984):0.0053090247):0.0054972032):0.0013300189,(((((((KEXV01012299|BR|ST_NA|Cluster_NA|2014/01/01:0.0238002837,(KEXV01012340|BR|ST_NA|Cluster_NA|2015/01/01:0.0148793901,KEXV01012357|BR|ST_NA|Cluster_NA|2015/01/01:0.0108649458):0.0121371919):0.0060410977,KEXV01012353|BR|ST_NA|Cluster_NA|2015/01/01:0.0390140834):0.0137521845,KEXV01015464|BR|ST_NA|Cluster_NA|2015/01/01:0.0293467480):0.0021908759,((((((((KEXV01015323|BR|ST_NA|Cluster_NA|2014/01/01:0.0215173748,(KEXV01035268|BR|ST_NA|Cluster_NA|2017/01/01:0.0368626969,KEXV01038025|BR|ST_NA|Cluster_NA|2017/01/01:0.0183682170):0.0026082878):0.0019434631,(KEXV01030899|BR|ST_NA|Cluster_NA|2015/01/01:0.0115268354,KEXV01037605|BR|ST_NA|Cluster_NA|2016/01/01:0.0548094992):0.0045524165):0.0025873247,(KEXV01015751|BR|ST_NA|Cluster_NA|2015/01/01:0.0231006521,KEXV01041986|BR|ST_NA|Cluster_NA|2016/01/01:0.0275675575):0.0068623133):0.0011192273,KEXV01031945|BR|ST_NA|Cluster_NA|2017/01/01:0.0183041678):0.0004808096,KEXV01044942|BR|ST_NA|Cluster_NA|2017/01/01:0.0199750672):0.0000065826,((KEXV01043630|BR|ST_NA|Cluster_NA|2016/01/01:0.0363310166,(KEXV01043714|BR|ST_NA|Cluster_NA|2016/01/01:0.0338054800,KEXV01046123|BR|ST_NA|Cluster_NA|2017/01/01:0.0235360767):0.0231015863):0.0010917384,(KEXV01044592|BR|ST_NA|Cluster_NA|2016/01/01:0.0413894260,KEXV01045039|BR|ST_NA|Cluster_NA|2017/01/01:0.0439393456):0.0027392310):0.0045829852):0.0000065826,((((KEXV01032699|BR|ST_NA|Cluster_NA|2017/01/01:0.0239803218,((KEXV01034048|BR|ST_NA|Cluster_NA|2017/01/01:0.0397268897,((KEXV01044152|BR|ST_NA|Cluster_NA|2016/01/01:0.0167676505,KEXV01045406|BR|ST_NA|Cluster_NA|2017/01/01:0.0123091859):0.0053431323,KEXV01046442|BR|ST_NA|Cluster_NA|2017/01/01:0.0180225254):0.0058670463):0.0044276177,(KEXV01044501|BR|ST_NA|Cluster_NA|2016/01/01:0.0276254238,KEXV01044540|BR|ST_NA|Cluster_NA|2016/01/01:0.0236996420):0.0068670935):0.0000057606):0.0006187179,KEXV01046646|BR|ST_NA|Cluster_NA|2017/01/01:0.0078979767):0.0012144522,KEXV01043146|BR|ST_NA|Cluster_NA|2016/01/01:0.0166336216):0.0017712463,((KEXV01043003|BR|ST_NA|Cluster_NA|2016/01/01:0.0363331704,KEXV01043020|BR|ST_NA|Cluster_NA|2016/01/01:0.0242209298):0.0000058435,((KEXV01043048|BR|ST_NA|Cluster_NA|2016/01/01:0.0354035380,KEXV01046398|BR|ST_NA|Cluster_NA|2017/01/01:0.0206934952):0.0019822557,KEXV01046441|BR|ST_NA|Cluster_NA|2017/01/01:0.0295522590):0.0029850998):0.0022381297):0.0048221470):0.0000058276,(KEXV01046620|BR|ST_NA|Cluster_NA|2017/01/01:0.0402413372,KM851155|BR|ST_NA|Cluster_NA|2012/01/01:0.0424001630):0.0068076342):0.0018311878):0.0054005762,KEXV01045208|BR|ST_NA|Cluster_NA|2017/01/01:0.0298779208):0.0013513682,(KEXV01046260|BR|ST_NA|Cluster_NA|2017/01/01:0.0657179330,KEXV01046548|BR|ST_NA|Cluster_NA|2017/01/01:0.0418121775):0.0082407137):0.0000070039,((KEXV01015272|BR|ST_NA|Cluster_NA|2014/01/01:0.0359512103,KEXV01045242|BR|ST_NA|Cluster_NA|2017/01/01:0.0289050526):0.0067728746,(KEXV01034044|BR|ST_NA|Cluster_NA|2017/01/01:0.0348662185,KEXV01044477|BR|ST_NA|Cluster_NA|2016/01/01:0.0409490417):0.0051369344):0.0000073518):0.0071305317):0.0000066806,((((KEXV01007057|BR|ST_NA|Cluster_NA|2014/01/01:0.0181410092,(((KEXV01037126|BR|ST_NA|Cluster_NA|2017/01/01:0.0000065898,KEXV01037261|BR|ST_NA|Cluster_NA|2017/01/01:0.0281334137):0.0000078046,KEXV01046749|BR|ST_NA|Cluster_NA|2017/01/01:0.0329890636):0.0091182018,KEXV01037127|BR|ST_NA|Cluster_NA|2017/01/01:0.0364706826):0.0096631372):0.0069807849,KEXV01032474|BR|ST_NA|Cluster_NA|2017/01/01:0.0363537253):0.0128631139,(KEXV01044174|BR|ST_NA|Cluster_NA|2016/01/01:0.0202427730,(KM851189|BR|ST_NA|Cluster_NA|2012/01/01:0.0179039050,KM851199|BR|ST_NA|Cluster_NA|2012/01/01:0.0176818850):0.0197741753):0.0054716521):0.0052312556,KEXV01015847|BR|ST_NA|Cluster_NA|2015/01/01:0.0298613073):0.0000066497):0.0028774785,((((((((((KEXV01002459|BR|ST_NA|Cluster_NA|2015/01/01:0.0108953529,((KEXV01035719|BR|ST_NA|Cluster_NA|2016/01/01:0.0125144167,KEXV01038878|BR|ST_NA|Cluster_NA|2016/01/01:0.0062438741):0.0000065898,KEXV01039069|BR|ST_NA|Cluster_NA|2017/01/01:0.0129655509):0.0178248675):0.0011934485,((KEXV01007729|BR|ST_NA|Cluster_NA|2014/01/01:0.0000027755,KY581480|BR|ST_NA|Cluster_NA|2014/01/01:0.0000027755):0.0076848242,KEXV01033183|BR|ST_NA|Cluster_NA|2017/01/01:0.0241476311):0.0072126104):0.0000072162,KEXV01015209|BR|ST_NA|Cluster_NA|2014/01/01:0.0176789240):0.0026018374,KEXV01032947|BR|ST_NA|Cluster_NA|2016/01/01:0.0398499141):0.0111969907,(KEXV01033092|BR|ST_NA|Cluster_NA|2017/01/01:0.0174119655,KEXV01033233|BR|ST_NA|Cluster_NA|2017/01/01:0.0114215845):0.0043809445):0.0133614862,KEXV01007093|BR|ST_NA|Cluster_NA|2014/01/01:0.0383248375):0.0023279975,(KEXV01039270|BR|ST_NA|Cluster_NA|2017/01/01:0.0399339558,(G-0383|GUA|ST_NA|Cluster_NA|2011/01/01:0.0071334692,G-0610|GUA|ST_NA|Cluster_NA|2012/01/01:0.0137713373):0.0216396219):0.0119983083):0.0019674571,((KEXV01044343|BR|ST_NA|Cluster_NA|2016/01/01:0.0279487718,KJ474243|PA|ST_NA|Cluster_NA|2011/01/01:0.0357017723):0.0007099634,MK922711|US|ST_NA|Cluster_NA|2018/01/01:0.0270138389):0.0039764344):0.0010109933,(((((KEXV01002512|BR|ST_NA|Cluster_NA|2015/01/01:0.0071081317,KEXV01034007|BR|ST_NA|Cluster_NA|2017/01/01:0.0020049502):0.0022568749,MN509101|BR|ST_NA|Cluster_NA|2014/01/01:0.0020527481):0.0029030341,((KEXV01033907|BR|ST_NA|Cluster_NA|2016/01/01:0.0032009805,KEXV01033943|BR|ST_NA|Cluster_NA|2016/01/01:0.0059203067):0.0009158438,KEXV01034021|BR|ST_NA|Cluster_NA|2017/01/01:0.0047739216):0.0052690069):0.0259976187,KEXV01034810|BR|ST_NA|Cluster_NA|2016/01/01:0.0444030094):0.0099642080,KEXV01014626|BR|ST_NA|Cluster_NA|2014/01/01:0.0170351086):0.0016738572):0.0018103952,(((KEXV01016391|BR|ST_NA|Cluster_NA|2015/01/01:0.0301226218,KEXV01046316|BR|ST_NA|Cluster_NA|2017/01/01:0.0419982624):0.0108578514,(((MF455831|US|ST_NA|Cluster_NA|2012/01/01:0.0061853540,MF456478|US|ST_NA|Cluster_NA|2012/01/01:0.0182888567):0.0018276623,MH355213|US|ST_NA|Cluster_NA|2014/01/01:0.0201032778):0.0149140199,MH354701|US|ST_NA|Cluster_NA|2012/01/01:0.0199605660):0.0053901413):0.0013520235,MH354758|US|ST_NA|Cluster_NA|2012/01/01:0.0255062615):0.0029414215):0.0016678929):0.0018155432):0.0006176001):0.0012042108):0.0012520047,(((((((((((CEC-19-0461|MEX|ST_2|Cluster_NA|2019/10/07:0.0154147150,((((E1427-CHS|MEX|ST_3|Cluster_NA|2014/01/01:0.0159307746,G-0541|GUA|ST_NA|Cluster_NA|2012/01/01:0.0068396679):0.0016364359,G-1774-JGC|GUA|ST_NA|Cluster_NA|2016/01/01:0.0126124277):0.0101427297,G-1194|GUA|ST_NA|Cluster_NA|2014/01/01:0.0176644546):0.0006021002,((((G-0211|GUA|ST_NA|Cluster_NA|2011/01/01:0.0028093978,G-0250|GUA|ST_NA|Cluster_NA|2011/01/01:0.0032917625):0.0032162604,G-1032|GUA|ST_NA|Cluster_NA|2013/01/01:0.0102464208):0.0132715271,(G-0409|GUA|ST_NA|Cluster_NA|2011/01/01:0.0014551357,G-0419|GUA|ST_NA|Cluster_NA|2011/01/01:0.0014726149):0.0306159808):0.0004575377,(((((G-0498|GUA|ST_NA|Cluster_NA|2012/01/01:0.0180703474,(G-0798|GUA|ST_NA|Cluster_NA|2012/01/01:0.0126596112,G-1301|GUA|ST_NA|Cluster_NA|2014/01/01:0.0224327441):0.0078221949):0.0036666470,G-0648|GUA|ST_NA|Cluster_NA|2012/01/01:0.0103633345):0.0035305269,G-1013|GUA|ST_NA|Cluster_NA|2013/01/01:0.0172834883):0.0000056560,G-0516|GUA|ST_NA|Cluster_NA|2012/01/01:0.0069795229):0.0024576192,G-1501|GUA|ST_NA|Cluster_NA|2015/01/01:0.0109717191):0.0040543384):0.0008243090):0.0078434134):0.0040436283,(((((E1096-JCLJ|MEX|ST_3|Cluster_NA|2013/01/01:0.0024900131,E2887-MFGG|MEX|ST_3|Cluster_NA|2016/01/01:0.0139746229):0.0116093187,(G-1199|GUA|ST_NA|Cluster_NA|2014/01/01:0.0127090339,(G-1283|GUA|ST_NA|Cluster_NA|2014/01/01:0.0007012243,G-1331|GUA|ST_NA|Cluster_NA|2014/01/01:0.0036341521):0.0103787410):0.0000074548):0.0000065898,G-0429|GUA|ST_NA|Cluster_NA|2011/01/01:0.0080405321):0.0128457153,G-1153|GUA|ST_NA|Cluster_NA|2014/01/01:0.0350138003):0.0149999493,(((((G-0410|GUA|ST_NA|Cluster_NA|2011/01/01:0.0094432266,G-1626|GUA|ST_NA|Cluster_NA|2015/01/01:0.0185918199):0.0005432499,G-0722|GUA|ST_NA|Cluster_NA|2012/01/01:0.0088513617):0.0035874775,(G-0652|GUA|ST_NA|Cluster_NA|2012/01/01:0.0089971622,G-1297|GUA|ST_NA|Cluster_NA|2014/01/01:0.0083471648):0.0021982555):0.0013558416,(G-1065|GUA|ST_NA|Cluster_NA|2013/01/01:0.0000070119,G-1066|GUA|ST_NA|Cluster_NA|2013/01/01:0.0081327553):0.0077604492):0.0139648962,(G-0505|GUA|ST_NA|Cluster_NA|2012/01/01:0.0255516297,G-1230|GUA|ST_NA|Cluster_NA|2014/01/01:0.0284529918):0.0000650631):0.0026400514):0.0015085384):0.0000065961,(E1101-RANA|MEX|ST_3|Cluster_NA|2013/01/01:0.0106051790,S-032-VAMR|SAL|ST_NA|Cluster_NA|2012/01/01:0.0053365179):0.0275957586):0.0006597468,S-003-SPZ|SAL|ST_NA|Cluster_NA|2011/01/01:0.0272771559):0.0076513191,(((G-0207|GUA|ST_NA|Cluster_NA|2011/01/01:0.0267724610,G-1607|GUA|ST_NA|Cluster_NA|2015/01/01:0.0447457487):0.0063762232,(G-0858|GUA|ST_NA|Cluster_NA|2013/01/01:0.0234656222,G-1193|GUA|ST_NA|Cluster_NA|2014/01/01:0.0436519705):0.0064598415):0.0067282936,H-0420-DEES|HON|ST_NA|Cluster_NA|2013/01/01:0.0277861428):0.0030361151):0.0021240603,((((MH355127|US|ST_NA|Cluster_NA|2014/01/01:0.0146432026,G-0121|GUA|ST_NA|Cluster_NA|2011/01/01:0.0208506289):0.0175817758,(((((G-0634|GUA|ST_NA|Cluster_NA|2012/01/01:0.0000027755,G-1401|GUA|ST_NA|Cluster_NA|2015/01/01:0.0093626711):0.0016355524,G-1776-JROB|GUA|ST_NA|Cluster_NA|2016/01/01:0.0085464478):0.0039997448,G-0643|GUA|ST_NA|Cluster_NA|2012/01/01:0.0067932698):0.0033139809,G-1396|GUA|ST_NA|Cluster_NA|2015/01/01:0.0127350370):0.0126664584,S-027-GWSM|SAL|ST_NA|Cluster_NA|2012/01/01:0.0210827745):0.0165234155):0.0012576104,((G-0203|GUA|ST_NA|Cluster_NA|2011/01/01:0.0262921916,S-005-EALC|SAL|ST_NA|Cluster_NA|2011/01/01:0.0223652023):0.0161539060,G-1417|GUA|ST_NA|Cluster_NA|2015/01/01:0.0240047543):0.0012936729):0.0029003401,((G-0126|GUA|ST_NA|Cluster_NA|2011/01/01:0.0152138235,(G-0920|GUA|ST_NA|Cluster_NA|2013/01/01:0.0156346755,G-1411|GUA|ST_NA|Cluster_NA|2015/01/01:0.0249119590):0.0044982287):0.0174584309,(G-0547|GUA|ST_NA|Cluster_NA|2012/01/01:0.0048498795,(G-0732|GUA|ST_NA|Cluster_NA|2012/01/01:0.0000027755,G-0755|GUA|ST_NA|Cluster_NA|2012/01/01:0.0008828958):0.0215127055):0.0020413372):0.0029570932):0.0000065826):0.0000057867,(G-0702|GUA|ST_NA|Cluster_NA|2012/01/01:0.0115912141,G-1447|GUA|ST_NA|Cluster_NA|2015/01/01:0.0103605430):0.0238635987):0.0012094790,(((KC470324|US|ST_NA|Cluster_NA|2011/01/01:0.0151231494,KC470346|US|ST_NA|Cluster_NA|2011/01/01:0.0281790069):0.0119302419,G-1294|GUA|ST_NA|Cluster_NA|2014/01/01:0.0167166682):0.0028234006,(((((G-0187|GUA|ST_NA|Cluster_NA|2011/01/01:0.0262520083,G-1621|GUA|ST_NA|Cluster_NA|2015/01/01:0.0172910210):0.0034751377,(G-0275|GUA|ST_NA|Cluster_NA|2011/01/01:0.0014358589,G-0280|GUA|ST_NA|Cluster_NA|2011/01/01:0.0000027755):0.0220083924):0.0000080193,((G-0376|GUA|ST_NA|Cluster_NA|2011/01/01:0.0194212244,(G-0486|GUA|ST_NA|Cluster_NA|2012/01/01:0.0044687847,(G-0504|GUA|ST_NA|Cluster_NA|2012/01/01:0.0029729972,G-0612|GUA|ST_NA|Cluster_NA|2012/01/01:0.0007584187):0.0032219799):0.0147027552):0.0030781124,G-1323|GUA|ST_NA|Cluster_NA|2014/01/01:0.0103151368):0.0009298293):0.0020204042,(G-0232|GUA|ST_NA|Cluster_NA|2011/01/01:0.0197770091,(((G-0568|GUA|ST_NA|Cluster_NA|2012/01/01:0.0109138921,G-1768|GUA|ST_NA|Cluster_NA|2016/01/01:0.0191103668):0.0028412049,G-1056|GUA|ST_NA|Cluster_NA|2013/01/01:0.0156366850):0.0042233773,((G-0620|GUA|ST_NA|Cluster_NA|2012/01/01:0.0076606177,G-1023|GUA|ST_NA|Cluster_NA|2013/01/01:0.0061212301):0.0228562917,G-0939|GUA|ST_NA|Cluster_NA|2013/01/01:0.0113921234):0.0023887374):0.0017303103):0.0018655328):0.0019036418,(((G-0284|GUA|ST_NA|Cluster_NA|2011/01/01:0.0105309287,G-1554|GUA|ST_NA|Cluster_NA|2015/01/01:0.0201818893):0.0033965692,(G-0295|GUA|ST_NA|Cluster_NA|2011/01/01:0.0027921061,G-0373|GUA|ST_NA|Cluster_NA|2011/01/01:0.0053120508):0.0032684605):0.0059262483,G-0956|GUA|ST_NA|Cluster_NA|2013/01/01:0.0195061856):0.0045319010):0.0078665149):0.0029300756):0.0037183939,((((((E1163-CJLZ|MEX|ST_3|Cluster_NA|2013/01/01:0.0081016192,E1175-NCNU|MEX|ST_3|Cluster_NA|2013/01/01:0.0105810034):0.0208327465,G-0907|GUA|ST_NA|Cluster_NA|2013/01/01:0.0264198817):0.0067088068,(((G-0243|GUA|ST_NA|Cluster_NA|2011/01/01:0.0109374153,(G-0437|GUA|ST_NA|Cluster_NA|2011/01/01:0.0029446713,G-0459|GUA|ST_NA|Cluster_NA|2011/01/01:0.0039013353):0.0060403753):0.0020455444,G-0877|GUA|ST_NA|Cluster_NA|2013/01/01:0.0052256196):0.0018617416,(G-0341|GUA|ST_NA|Cluster_NA|2011/01/01:0.0020217465,G-0343|GUA|ST_NA|Cluster_NA|2011/01/01:0.0049389197):0.0096956583):0.0212615970):0.0024481981,(G-0183|GUA|ST_NA|Cluster_NA|2011/01/01:0.0222194471,S-019-BLRP|SAL|ST_NA|Cluster_NA|2011/01/01:0.0218322210):0.0129513842):0.0043439385,(((G-0239|GUA|ST_NA|Cluster_NA|2011/01/01:0.0034389734,G-0240|GUA|ST_NA|Cluster_NA|2011/01/01:0.0008400474):0.0080471381,G-0944|GUA|ST_NA|Cluster_NA|2013/01/01:0.0141064682):0.0179395344,(G-1785-JBM|GUA|ST_NA|Cluster_NA|2016/01/01:0.0000027755,G-1786-MERR|GUA|ST_NA|Cluster_NA|2016/01/01:0.0000027755):0.0404042323):0.0113991834):0.0016746976,(((E6487-DPBR|MEX|ST_3|Cluster_NA|2018/01/01:0.0314361370,G-0465|GUA|ST_NA|Cluster_NA|2011/01/01:0.0292574695):0.0051829977,G-0884|GUA|ST_NA|Cluster_NA|2013/01/01:0.0353509821):0.0039912350,(H-0228-MREB|HON|ST_NA|Cluster_NA|2013/01/01:0.0356753400,H-1504-AAGP|HON|ST_NA|Cluster_NA|2015/01/01:0.0356763965):0.0039703975):0.0014907854):0.0000065826):0.0036176827,((G-0194|GUA|ST_NA|Cluster_NA|2011/01/01:0.0100621204,G-1832-EAC|GUA|ST_NA|Cluster_NA|2016/01/01:0.0092305088):0.0198541450,(G-0457|GUA|ST_NA|Cluster_NA|2011/01/01:0.0272210250,(G-0752|GUA|ST_NA|Cluster_NA|2012/01/01:0.0158227059,G-1433|GUA|ST_NA|Cluster_NA|2015/01/01:0.0111508931):0.0090156418):0.0079268242):0.0034492928):0.0050633898,MH354055|US|ST_NA|Cluster_NA|2013/01/01:0.0176327047):0.0019182564):0.0003633345,((((((((KEXV01002511|BR|ST_NA|Cluster_NA|2015/01/01:0.0272232521,KEXV01027473|BR|ST_NA|Cluster_NA|2014/01/01:0.0193831162):0.0075180127,KEXV01016358|BR|ST_NA|Cluster_NA|2015/01/01:0.0383686373):0.0021240987,KEXV01046848|BR|ST_NA|Cluster_NA|2017/01/01:0.0118842636):0.0023537764,(KEXV01033847|BR|ST_NA|Cluster_NA|2016/01/01:0.0393571461,KEXV01040095|BR|ST_NA|Cluster_NA|2017/01/01:0.0141306013):0.0031765739):0.0121192188,((KEXV01042568|BR|ST_NA|Cluster_NA|2017/01/01:0.0505399160,MF457296|US|ST_NA|Cluster_NA|2014/01/01:0.0221329057):0.0123786000,MG943314|US|ST_NA|Cluster_NA|2015/01/01:0.0250215563):0.0033395391):0.0000070845,MF456274|US|ST_NA|Cluster_NA|2011/01/01:0.0045563674):0.0028601869,((KF384798|US|ST_NA|Cluster_NA|2011/01/01:0.0000027755,KF384812|US|ST_NA|Cluster_NA|2011/01/01:0.0000027755):0.0185917052,(MF455645|US|ST_NA|Cluster_NA|2011/01/01:0.0183586539,KY036028|US|ST_NA|Cluster_NA|2012/01/01:0.0331981211):0.0006439497):0.0040397465):0.0017091145,((((KEXV01045107|BR|ST_NA|Cluster_NA|2017/01/01:0.0417346783,(E7147-RBO|MEX|ST_3|Cluster_NA|2018/01/01:0.0131804269,G-1504|GUA|ST_NA|Cluster_NA|2015/01/01:0.0104143550):0.0117178975):0.0112630712,MH789659|US|ST_NA|Cluster_NA|2016/01/01:0.0210532358):0.0015548847,MH355082|US|ST_NA|Cluster_NA|2014/01/01:0.0145403856):0.0045575354,(MW881708|CA|ST_NA|Cluster_NA|2017/01/01:0.0093414123,ON816529|CA|ST_NA|Cluster_NA|2017/01/01:0.0065034320):0.0164389962):0.0017212389):0.0030169421):0.0000061484,((((((((CEC-19-0563|MEX|ST_1|Cluster_NA|2019/10/16:0.0094374852,CEC-22-9681|MEX|ST_2|Cluster_NA|2022/11/28:0.0181603411):0.0025519541,E1033-CTJ|MEX|ST_1|Cluster_NA|2013/01/01:0.0062866067):0.0002739850,(CEC-21-3150|MEX|ST_1|Cluster_NA|2021/03/29:0.0003534242,CEC-22-9647|MEX|ST_1|Cluster_NA|2022/11/23:0.0098628289):0.0138041046):0.0205685938,E3934-JMR|MEX|ST_3|Cluster_NA|2017/01/01:0.0318311296):0.0077509117,(KY035512|US|ST_NA|Cluster_NA|2012/01/01:0.0111122777,KY037321|US|ST_NA|Cluster_NA|2011/01/01:0.0042414911):0.0132095407):0.0019572107,(E6575-ALJ|MEX|ST_3|Cluster_NA|2018/01/01:0.0000027755,E6920-JPBC|MEX|ST_3|Cluster_NA|2018/01/01:0.0000027755):0.0360036550):0.0035002509,((KEXV01031448|BR|ST_NA|Cluster_NA|2017/01/01:0.0122195186,KY035371|US|ST_NA|Cluster_NA|2011/01/01:0.0269972837):0.0043230434,KEXV01043105|BR|ST_NA|Cluster_NA|2016/01/01:0.0162449592):0.0047607237):0.0000066434,(CEC-22-8595|MEX|ST_2|Cluster_NA|2022/08/12:0.0308318843,((((KEXV01015126|BR|ST_NA|Cluster_NA|2014/01/01:0.0355212553,KEXV01015873|BR|ST_NA|Cluster_NA|2015/01/01:0.0199395423):0.0035667414,((KEXV01038111|BR|ST_NA|Cluster_NA|2017/01/01:0.0402930858,KEXV01043393|BR|ST_NA|Cluster_NA|2016/01/01:0.0301386358):0.0070718909,KEXV01046172|BR|ST_NA|Cluster_NA|2017/01/01:0.0242315517):0.0058630855):0.0050852397,KEXV01045179|BR|ST_NA|Cluster_NA|2017/01/01:0.0213918641):0.0051418365,((((KEXV01029626|BR|ST_NA|Cluster_NA|2015/01/01:0.0196391533,KEXV01036066|BR|ST_NA|Cluster_NA|2016/01/01:0.0242453163):0.0046078356,(KEXV01039026|BR|ST_NA|Cluster_NA|2016/01/01:0.0151190709,KEXV01039486|BR|ST_NA|Cluster_NA|2017/01/01:0.0105439890):0.0050142872):0.0032568033,(KEXV01033136|BR|ST_NA|Cluster_NA|2017/01/01:0.0022018338,KEXV01039016|BR|ST_NA|Cluster_NA|2016/01/01:0.0044127670):0.0237557810):0.0118211776,MF455536|US|ST_NA|Cluster_NA|2012/01/01:0.0168658649):0.0030844009):0.0014324507):0.0050949851):0.0011263674):0.0000075206):0.0000060857,(((((((((((((CEC-19-0157|MEX|ST_1|Cluster_NA|2019/08/30:0.0051292774,(CEC-20-1866|MEX|ST_1|Cluster_NA|2020/10/28:0.0064875173,CEC-21-5275|MEX|ST_1|Cluster_NA|2021/10/18:0.0083365306):0.0017241376):0.0010764221,CEC-21-4885|MEX|ST_1|Cluster_NA|2021/09/20:0.0112397028):0.0056164823,E4925-ABO|MEX|ST_3|Cluster_NA|2017/01/01:0.0190626193):0.0205287149,(KEXV01035040|BR|ST_NA|Cluster_NA|2017/01/01:0.0599412596,KEXV01043733|BR|ST_NA|Cluster_NA|2016/01/01:0.0338169032):0.0070324491):0.0012825760,((KEXV01005201|BR|ST_NA|Cluster_NA|2014/01/01:0.0473265235,KEXV01036530|BR|ST_NA|Cluster_NA|2016/01/01:0.0271341562):0.0030341136,MF456113|US|ST_NA|Cluster_NA|2012/01/01:0.0224779057):0.0032118394):0.0095067561,((CEC-20-1076|MEX|ST_1|Cluster_NA|2020/08/05:0.0355018023,CEC-21-4680|MEX|ST_1|Cluster_NA|2021/08/26:0.0312527165):0.0121529354,(MF456702|US|ST_NA|Cluster_NA|2013/01/01:0.0283749823,E1089-MRCR|MEX|ST_3|Cluster_NA|2013/01/01:0.0340434110):0.0052332280):0.0054373570):0.0009707011,((KEXV01032317|BR|ST_NA|Cluster_NA|2016/01/01:0.0280344050,(((MF455630|US|ST_NA|Cluster_NA|2011/01/01:0.0221655886,MF456633|US|ST_NA|Cluster_NA|2014/01/01:0.0162389790):0.0041177322,MF457079|US|ST_NA|Cluster_NA|2012/01/01:0.0155447693):0.0139483391,(MG571997|BR|ST_NA|Cluster_NA|2016/01/01:0.0000027755,MK041587|BR|ST_NA|Cluster_NA|2016/01/01:0.0000027755):0.0304106985):0.0036226382):0.0009535117,(KEXV01046492|BR|ST_NA|Cluster_NA|2017/01/01:0.0255424006,(MG942795|US|ST_NA|Cluster_NA|2013/01/01:0.0075456193,MH355111|US|ST_NA|Cluster_NA|2014/01/01:0.0169529003):0.0157956692):0.0062301047):0.0039739143):0.0000066629,(((((((((CEC-19-0672|MEX|ST_1|Cluster_NA|2019/10/25:0.0078351989,CEC-21-5788|MEX|ST_1|Cluster_NA|2021/12/02:0.0053715213):0.0012156064,CEC-22-7091|MEX|ST_1|Cluster_NA|2022/04/06:0.0060057432):0.0135454028,CEC-21-4376|MEX|ST_2|Cluster_NA|2021/07/20:0.0322364780):0.0127742971,(KEXV01039449|BR|ST_NA|Cluster_NA|2017/01/01:0.0276649331,E4756-JRH|MEX|ST_3|Cluster_NA|2017/01/01:0.0435225304):0.0020819085):0.0036886461,KEXV01032242|BR|ST_NA|Cluster_NA|2016/01/01:0.0319977069):0.0029926623,((KEXV01002508|BR|ST_NA|Cluster_NA|2015/01/01:0.0163277783,((((KEXV01007684|BR|ST_NA|Cluster_NA|2014/01/01:0.0000027755,KY581443|BR|ST_NA|Cluster_NA|2014/01/01:0.0000027755):0.0158507978,(KEXV01031474|BR|ST_NA|Cluster_NA|2017/01/01:0.0508161013,KEXV01033476|BR|ST_NA|Cluster_NA|2017/01/01:0.0281939159):0.0032767982):0.0061730935,KEXV01032058|BR|ST_NA|Cluster_NA|2016/01/01:0.0222735111):0.0000058956,((KEXV01032169|BR|ST_NA|Cluster_NA|2016/01/01:0.0366046873,KEXV01032614|BR|ST_NA|Cluster_NA|2017/01/01:0.0328983454):0.0080677844,KEXV01046781|BR|ST_NA|Cluster_NA|2017/01/01:0.0463724335):0.0034003973):0.0015492742):0.0089872030,KEXV01032278|BR|ST_NA|Cluster_NA|2016/01/01:0.0310108075):0.0004248952):0.0038116778,(KT737326|BR|ST_NA|Cluster_NA|2014/01/01:0.0224363046,E5130-EAG|MEX|ST_3|Cluster_NA|2017/01/01:0.0276792054):0.0092803982):0.0009149036,(((CEC-22-9303|MEX|ST_2|Cluster_NA|2022/10/14:0.0492165935,E4589-FMR|MEX|ST_3|Cluster_NA|2017/01/01:0.0294015560):0.0068720608,E4590-MAHA|MEX|ST_3|Cluster_NA|2017/01/01:0.0326557541):0.0063215815,(KEXV01044572|BR|ST_NA|Cluster_NA|2016/01/01:0.0300590240,(MG197054|US|ST_NA|Cluster_NA|2012/01/01:0.0232311791,MH354935|US|ST_NA|Cluster_NA|2013/01/01:0.0262361541):0.0130891691):0.0054790412):0.0024539874):0.0009645445,(((KEXV01015500|BR|ST_NA|Cluster_NA|2015/01/01:0.0199947061,KEXV01044532|BR|ST_NA|Cluster_NA|2016/01/01:0.0314706319):0.0008790764,((KEXV01029746|BR|ST_NA|Cluster_NA|2015/01/01:0.0069355303,KEXV01029773|BR|ST_NA|Cluster_NA|2015/01/01:0.0174271330):0.0152072936,KEXV01037073|BR|ST_NA|Cluster_NA|2017/01/01:0.0401140239):0.0130014800):0.0089498000,(KEXV01038918|BR|ST_NA|Cluster_NA|2016/01/01:0.0231782835,KEXV01045054|BR|ST_NA|Cluster_NA|2017/01/01:0.0275374540):0.0058875008):0.0011854279):0.0005452266):0.0000065826,(((((((((((KEXV01002426|BR|ST_NA|Cluster_NA|2015/01/01:0.0297659366,KEXV01035202|BR|ST_NA|Cluster_NA|2017/01/01:0.0285008290):0.0176378670,KEXV01012456|BR|ST_NA|Cluster_NA|2015/01/01:0.0416889216):0.0133803280,(((KEXV01014490|BR|ST_NA|Cluster_NA|2014/01/01:0.0285679163,KEXV01037048|BR|ST_NA|Cluster_NA|2016/01/01:0.0301040349):0.0103976108,MK580315|US|ST_NA|Cluster_NA|2017/01/01:0.0160465953):0.0038493851,KEXV01039341|BR|ST_NA|Cluster_NA|2017/01/01:0.0389618084):0.0079331946):0.0000060225,(KEXV01029256|BR|ST_NA|Cluster_NA|2015/01/01:0.0398772918,((KJ474353|PA|ST_NA|Cluster_NA|2011/01/01:0.0326043448,(KJ474555|PA|ST_NA|Cluster_NA|2013/01/01:0.0307073812,KJ474270|PA|ST_NA|Cluster_NA|2011/01/01:0.0276940851):0.0056977932):0.0000059703,KJ474537|PA|ST_NA|Cluster_NA|2013/01/01:0.0129218764):0.0183638570):0.0045298821):0.0000068467,((KEXV01012168|BR|ST_NA|Cluster_NA|2015/01/01:0.0307845062,KEXV01016073|BR|ST_NA|Cluster_NA|2015/01/01:0.0313401108):0.0070041444,(KEXV01012216|BR|ST_NA|Cluster_NA|2014/01/01:0.0326048212,(KEXV01032191|BR|ST_NA|Cluster_NA|2016/01/01:0.0171808105,KY581446|BR|ST_NA|Cluster_NA|2014/01/01:0.0092602084):0.0161702833):0.0265821176):0.0021517718):0.0007969368,(((((KEXV01002509|BR|ST_NA|Cluster_NA|2015/01/01:0.0364061810,KEXV01040794|BR|ST_NA|Cluster_NA|2016/01/01:0.0368455573):0.0044969376,(KEXV01015932|BR|ST_NA|Cluster_NA|2015/01/01:0.0301433875,KEXV01038160|BR|ST_NA|Cluster_NA|2017/01/01:0.0492481186):0.0003700013):0.0056449351,((KEXV01005270|BR|ST_NA|Cluster_NA|2014/01/01:0.0283838813,KEXV01034399|BR|ST_NA|Cluster_NA|2017/01/01:0.0155600061):0.0296557152,KEXV01033277|BR|ST_NA|Cluster_NA|2017/01/01:0.0401981369):0.0011589094):0.0018797547,((KEXV01007047|BR|ST_NA|Cluster_NA|2014/01/01:0.0305222688,(KEXV01034519|BR|ST_NA|Cluster_NA|2016/01/01:0.0205450570,KEXV01039203|BR|ST_NA|Cluster_NA|2017/01/01:0.0197608783):0.0239832616):0.0048449304,((KEXV01015794|BR|ST_NA|Cluster_NA|2015/01/01:0.0375209264,KEXV01038704|BR|ST_NA|Cluster_NA|2016/01/01:0.0283076126):0.0045652198,(KEXV01036825|BR|ST_NA|Cluster_NA|2016/01/01:0.0299566531,KEXV01043120|BR|ST_NA|Cluster_NA|2016/01/01:0.0362962541):0.0115332445):0.0000062243):0.0014028876):0.0024867754,(KEXV01030932|BR|ST_NA|Cluster_NA|2015/01/01:0.0235240389,KEXV01045977|BR|ST_NA|Cluster_NA|2017/01/01:0.0153387790):0.0143538592):0.0000063555):0.0019831258,(((KEXV01002827|BR|ST_NA|Cluster_NA|2015/01/01:0.0348190188,((KEXV01002841|BR|ST_NA|Cluster_NA|2015/01/01:0.0307099108,KEXV01008290|BR|ST_NA|Cluster_NA|2014/01/01:0.0417014510):0.0094465841,KEXV01035059|BR|ST_NA|Cluster_NA|2017/01/01:0.0337585446):0.0048784564):0.0031031155,((KEXV01032075|BR|ST_NA|Cluster_NA|2016/01/01:0.0182259899,KEXV01032532|BR|ST_NA|Cluster_NA|2017/01/01:0.0152219784):0.0261793546,KEXV01044444|BR|ST_NA|Cluster_NA|2016/01/01:0.0336108174):0.0064070533):0.0009750800,(KEXV01012265|BR|ST_NA|Cluster_NA|2015/01/01:0.0210661427,KEXV01015151|BR|ST_NA|Cluster_NA|2014/01/01:0.0320004066):0.0021521604):0.0008321056):0.0000065826,(((KEXV01002817|BR|ST_NA|Cluster_NA|2015/01/01:0.0396350471,KEXV01036250|BR|ST_NA|Cluster_NA|2017/01/01:0.0323061773):0.0103784587,(KEXV01016291|BR|ST_NA|Cluster_NA|2015/01/01:0.0332605591,KEXV01029581|BR|ST_NA|Cluster_NA|2015/01/01:0.0359578459):0.0108448987):0.0000067888,(KEXV01015795|BR|ST_NA|Cluster_NA|2015/01/01:0.0332452762,(((KEXV01016293|BR|ST_NA|Cluster_NA|2015/01/01:0.0445607971,KEXV01033450|BR|ST_NA|Cluster_NA|2017/01/01:0.0342005438):0.0103817224,KEXV01040283|BR|ST_NA|Cluster_NA|2016/01/01:0.0262771037):0.0076631315,KEXV01043215|BR|ST_NA|Cluster_NA|2016/01/01:0.0421903039):0.0085916152):0.0037504093):0.0017621922):0.0023692029,(((((((((KEXV01029352|BR|ST_NA|Cluster_NA|2015/01/01:0.0120498905,KEXV01031733|BR|ST_NA|Cluster_NA|2017/01/01:0.0190118138):0.0004522579,(KEXV01031613|BR|ST_NA|Cluster_NA|2016/01/01:0.0220970556,(KEXV01040163|BR|ST_NA|Cluster_NA|2016/01/01:0.0253003375,KEXV01040182|BR|ST_NA|Cluster_NA|2017/01/01:0.0222275660):0.0156834121):0.0081303249):0.0010580315,KEXV01031952|BR|ST_NA|Cluster_NA|2017/01/01:0.0069317513):0.0010644574,MW545398|BR|ST_NA|Cluster_NA|2018/01/01:0.0197292451):0.0007891999,KEXV01031568|BR|ST_NA|Cluster_NA|2016/01/01:0.0081321794):0.0087176053,(KEXV01029402|BR|ST_NA|Cluster_NA|2016/01/01:0.0000027755,KEXV01031896|BR|ST_NA|Cluster_NA|2017/01/01:0.0000027755):0.0276042511):0.0181070413,KEXV01040292|BR|ST_NA|Cluster_NA|2016/01/01:0.0390311405):0.0048406823,((((((((KEXV01029687|BR|ST_NA|Cluster_NA|2015/01/01:0.0181812766,(KEXV01037184|BR|ST_NA|Cluster_NA|2017/01/01:0.0075150904,KEXV01037452|BR|ST_NA|Cluster_NA|2017/01/01:0.0105206088):0.0307128713):0.0007447115,KEXV01037230|BR|ST_NA|Cluster_NA|2017/01/01:0.0172419829):0.0046517017,KEXV01037416|BR|ST_NA|Cluster_NA|2017/01/01:0.0291483631):0.0000814164,(KEXV01036796|BR|ST_NA|Cluster_NA|2016/01/01:0.0279313437,KEXV01037453|BR|ST_NA|Cluster_NA|2017/01/01:0.0097899441):0.0143289518):0.0031206419,(KEXV01036802|BR|ST_NA|Cluster_NA|2016/01/01:0.0267409874,KF700997|BR|ST_NA|Cluster_NA|2012/01/01:0.0174123059):0.0039600220):0.0080076001,KEXV01037135|BR|ST_NA|Cluster_NA|2017/01/01:0.0260146938):0.0141936008,(KEXV01029736|BR|ST_NA|Cluster_NA|2015/01/01:0.0291953237,KEXV01043192|BR|ST_NA|Cluster_NA|2016/01/01:0.0422578522):0.0119066221):0.0007537337,(KEXV01032076|BR|ST_NA|Cluster_NA|2016/01/01:0.0361675897,KEXV01045057|BR|ST_NA|Cluster_NA|2017/01/01:0.0406898375):0.0069960772):0.0000027755):0.0000065826,(((KEXV01032500|BR|ST_NA|Cluster_NA|2017/01/01:0.0686493832,MF456738|US|ST_NA|Cluster_NA|2013/01/01:0.0450095701):0.0091409236,((KEXV01036036|BR|ST_NA|Cluster_NA|2016/01/01:0.0401326280,KEXV01043820|BR|ST_NA|Cluster_NA|2016/01/01:0.0268742332):0.0096308223,(KEXV01039009|BR|ST_NA|Cluster_NA|2016/01/01:0.0438588265,MF456714|US|ST_NA|Cluster_NA|2012/01/01:0.0625617140):0.0035085000):0.0019756003):0.0000062853,(((KEXV01033709|BR|ST_NA|Cluster_NA|2017/01/01:0.0258351518,KEXV01045936|BR|ST_NA|Cluster_NA|2017/01/01:0.0296963606):0.0091050040,KEXV01034560|BR|ST_NA|Cluster_NA|2016/01/01:0.0438996242):0.0026875227,KEXV01043971|BR|ST_NA|Cluster_NA|2016/01/01:0.0301532910):0.0073314189):0.0000065220):0.0008664310):0.0048320290,((((KEXV01008294|BR|ST_NA|Cluster_NA|2014/01/01:0.0231400420,(KEXV01015938|BR|ST_NA|Cluster_NA|2015/01/01:0.0350259973,(KEXV01035910|BR|ST_NA|Cluster_NA|2017/01/01:0.0246255006,KEXV01035913|BR|ST_NA|Cluster_NA|2017/01/01:0.0224844703):0.0343882261):0.0052120810):0.0004756451,KEXV01015212|BR|ST_NA|Cluster_NA|2014/01/01:0.0197429734):0.0066866855,(((((KEXV01008364|BR|ST_NA|Cluster_NA|2014/01/01:0.0115903092,KEXV01039642|BR|ST_NA|Cluster_NA|2017/01/01:0.0396037437):0.0051750850,KEXV01035706|BR|ST_NA|Cluster_NA|2017/01/01:0.0182155086):0.0037488224,KEXV01039553|BR|ST_NA|Cluster_NA|2017/01/01:0.0175888124):0.0127695863,(((KEXV01016098|BR|ST_NA|Cluster_NA|2015/01/01:0.0114283561,KEXV01044982|BR|ST_NA|Cluster_NA|2017/01/01:0.0022994946):0.0134415601,(KEXV01031490|BR|ST_NA|Cluster_NA|2017/01/01:0.0316672240,(KEXV01037889|BR|ST_NA|Cluster_NA|2016/01/01:0.0179775871,(KEXV01038004|BR|ST_NA|Cluster_NA|2017/01/01:0.0165450038,KM851192|BR|ST_NA|Cluster_NA|2012/01/01:0.0132806266):0.0038018128):0.0155216151):0.0000263096):0.0088002166,KEXV01037969|BR|ST_NA|Cluster_NA|2017/01/01:0.0237027081):0.0092338990):0.0011633392,KEXV01039289|BR|ST_NA|Cluster_NA|2017/01/01:0.0278110838):0.0044188967):0.0000075185,((KEXV01029841|BR|ST_NA|Cluster_NA|2015/01/01:0.0378171723,(KEXV01038730|BR|ST_NA|Cluster_NA|2016/01/01:0.0290461252,KEXV01039818|BR|ST_NA|Cluster_NA|2017/01/01:0.0430552620):0.0048649858):0.0135914432,KEXV01038391|BR|ST_NA|Cluster_NA|2016/01/01:0.0365513637):0.0020630271):0.0021935533):0.0010091914,((((KEXV01015581|BR|ST_NA|Cluster_NA|2015/01/01:0.0129760333,((KJ723078|US|ST_NA|Cluster_NA|2011/01/01:0.0024933557,MG942193|US|ST_NA|Cluster_NA|2011/01/01:0.0066275348):0.0023803675,MH354914|US|ST_NA|Cluster_NA|2013/01/01:0.0102816820):0.0028690100):0.0198108153,MG943133|US|ST_NA|Cluster_NA|2014/01/01:0.0364183937):0.0022028640,((MG800378|US|ST_NA|Cluster_NA|2011/01/01:0.0009073819,MK922747|US|ST_NA|Cluster_NA|2018/01/01:0.0000027755):0.0224662867,E6269-AHAP|MEX|ST_3|Cluster_NA|2018/01/01:0.0326555988):0.0025093221):0.0032268643,((KEXV01031602|BR|ST_NA|Cluster_NA|2016/01/01:0.0440964583,((MG942039|US|ST_NA|Cluster_NA|2011/01/01:0.0141562577,MG943595|US|ST_NA|Cluster_NA|2016/01/01:0.0162278585):0.0159516170,MG982928|PA|ST_NA|Cluster_NA|2016/01/01:0.0350232805):0.0135644432):0.0021679169,MH354973|US|ST_NA|Cluster_NA|2014/01/01:0.0309769327):0.0033125656):0.0043965172):0.0000056848):0.0020559299,((((((((((CEC-19-0914|MEX|ST_1|Cluster_NA|2019/11/27:0.0100467253,(KEXV01015348|BR|ST_NA|Cluster_NA|2014/01/01:0.0104082417,KEXV01036494|BR|ST_NA|Cluster_NA|2016/01/01:0.0120167190):0.0034598425):0.0021724914,KEXV01038925|BR|ST_NA|Cluster_NA|2016/01/01:0.0190849268):0.0081929722,KEXV01038013|BR|ST_NA|Cluster_NA|2017/01/01:0.0491303615):0.0025289941,KEXV01008675|BR|ST_NA|Cluster_NA|2015/01/01:0.0125227903):0.0105769975,(KEXV01012046|BR|ST_NA|Cluster_NA|2016/01/01:0.0336917700,ON423252|BR|ST_NA|Cluster_NA|2013/01/01:0.0167763451):0.0034656006):0.0038973940,(KEXV01009113|BR|ST_NA|Cluster_NA|2015/01/01:0.0278296345,(((((KEXV01015328|BR|ST_NA|Cluster_NA|2014/01/01:0.0180588629,(KEXV01015550|BR|ST_NA|Cluster_NA|2015/01/01:0.0008144859,KEXV01044651|BR|ST_NA|Cluster_NA|2016/01/01:0.0077075329):0.0074180983):0.0018303622,KEXV01044784|BR|ST_NA|Cluster_NA|2016/01/01:0.0060120700):0.0110762547,KEXV01045108|BR|ST_NA|Cluster_NA|2017/01/01:0.0255858349):0.0118931245,KEXV01043351|BR|ST_NA|Cluster_NA|2016/01/01:0.0383787502):0.0095283070,(KEXV01033020|BR|ST_NA|Cluster_NA|2016/01/01:0.0277758843,KEXV01045727|BR|ST_NA|Cluster_NA|2017/01/01:0.0294473116):0.0050397268):0.0032882588):0.0063065217):0.0007475208,(((KEXV01005241|BR|ST_NA|Cluster_NA|2014/01/01:0.0212818258,(KEXV01033789|BR|ST_NA|Cluster_NA|2016/01/01:0.0330551552,KEXV01046575|BR|ST_NA|Cluster_NA|2017/01/01:0.0335486640):0.0055019648):0.0092314708,((KEXV01033053|BR|ST_NA|Cluster_NA|2016/01/01:0.0315867987,KY036842|US|ST_NA|Cluster_NA|2012/01/01:0.0329521449):0.0035671426,((KEXV01033629|BR|ST_NA|Cluster_NA|2016/01/01:0.0292857345,KEXV01042959|BR|ST_NA|Cluster_NA|2016/01/01:0.0441611142):0.0058302018,KEXV01040034|BR|ST_NA|Cluster_NA|2017/01/01:0.0320892971):0.0079317337):0.0017497431):0.0025660005,(((KEXV01032307|BR|ST_NA|Cluster_NA|2016/01/01:0.0144010129,KEXV01032421|BR|ST_NA|Cluster_NA|2016/01/01:0.0096417182):0.0223163491,KEXV01044370|BR|ST_NA|Cluster_NA|2016/01/01:0.0318106917):0.0127477328,KEXV01040733|BR|ST_NA|Cluster_NA|2016/01/01:0.0353172677):0.0042430680):0.0055557990):0.0000060690,((((CEC-20-2203|MEX|ST_1|Cluster_NA|2020/12/04:0.0400009751,(KEXV01015530|BR|ST_NA|Cluster_NA|2015/01/01:0.0017634972,KEXV01015992|BR|ST_NA|Cluster_NA|2015/01/01:0.0058887414):0.0315244818):0.0076608804,(KEXV01037863|BR|ST_NA|Cluster_NA|2016/01/01:0.0648178860,KEXV01045040|BR|ST_NA|Cluster_NA|2017/01/01:0.0219119600):0.0051208217):0.0014955822,((((KEXV01037735|BR|ST_NA|Cluster_NA|2016/01/01:0.0154054614,(KEXV01040952|BR|ST_NA|Cluster_NA|2016/01/01:0.0219748250,KR066092|BR|ST_NA|Cluster_NA|2012/01/01:0.0215248545):0.0009364748):0.0020065230,KEXV01037772|BR|ST_NA|Cluster_NA|2016/01/01:0.0261776189):0.0021284147,KEXV01037827|BR|ST_NA|Cluster_NA|2016/01/01:0.0324592957):0.0067362705,KT203247|BR|ST_NA|Cluster_NA|2015/01/01:0.0232540428):0.0152131027):0.0029121284,((((KEXV01012103|BR|ST_NA|Cluster_NA|2015/01/01:0.0503268966,KEXV01033378|BR|ST_NA|Cluster_NA|2016/01/01:0.0382031362):0.0075448277,((KEXV01040705|BR|ST_NA|Cluster_NA|2016/01/01:0.0299821913,KEXV01046834|BR|ST_NA|Cluster_NA|2017/01/01:0.0492626474):0.0091446056,(G-0396|GUA|ST_NA|Cluster_NA|2011/01/01:0.0106764488,(G-0463|GUA|ST_NA|Cluster_NA|2011/01/01:0.0007212156,((G-0608|GUA|ST_NA|Cluster_NA|2012/01/01:0.0007422288,G-1596|GUA|ST_NA|Cluster_NA|2015/01/01:0.0043637194):0.0000027755,G-0630|GUA|ST_NA|Cluster_NA|2012/01/01:0.0021552863):0.0035791536):0.0014265343):0.0483282757):0.0031881386):0.0021098196,((KEXV01015276|BR|ST_NA|Cluster_NA|2014/01/01:0.0111399162,((KEXV01029681|BR|ST_NA|Cluster_NA|2015/01/01:0.0283560602,KEXV01044916|BR|ST_NA|Cluster_NA|2017/01/01:0.0078489413):0.0033936186,KEXV01045719|BR|ST_NA|Cluster_NA|2017/01/01:0.0129373927):0.0039060944):0.0215658423,KEXV01036574|BR|ST_NA|Cluster_NA|2017/01/01:0.0490646154):0.0022983343):0.0012553264,(KEXV01032994|BR|ST_NA|Cluster_NA|2016/01/01:0.0163140157,KEXV01033213|BR|ST_NA|Cluster_NA|2017/01/01:0.0155108331):0.0247949879):0.0071674515):0.0011386352):0.0025098633,(((((CEC-20-1169|MEX|ST_1|Cluster_NA|2020/08/14:0.0088195984,KEXV01015583|BR|ST_NA|Cluster_NA|2015/01/01:0.0160159918):0.0212764458,KR066308|BR|ST_NA|Cluster_NA|2013/01/01:0.0342363016):0.0022841728,((KEXV01002644|BR|ST_NA|Cluster_NA|2015/01/01:0.0249327588,(KEXV01012291|BR|ST_NA|Cluster_NA|2014/01/01:0.0010246782,KEXV01012349|BR|ST_NA|Cluster_NA|2015/01/01:0.0043967701):0.0137690915):0.0140218495,KF782680|BR|ST_NA|Cluster_NA|2012/01/01:0.0412783205):0.0073002479):0.0022671022,((KEXV01015270|BR|ST_NA|Cluster_NA|2014/01/01:0.0335739995,((((KEXV01015535|BR|ST_NA|Cluster_NA|2015/01/01:0.0441700242,KEXV01029741|BR|ST_NA|Cluster_NA|2015/01/01:0.0386079237):0.0033349026,(MG571987|BR|ST_NA|Cluster_NA|2016/01/01:0.0033054605,MG571988|BR|ST_NA|Cluster_NA|2016/01/01:0.0058512723):0.0209487994):0.0037051194,(KEXV01036247|BR|ST_NA|Cluster_NA|2017/01/01:0.0463932918,KEXV01039814|BR|ST_NA|Cluster_NA|2017/01/01:0.0276517789):0.0036339905):0.0000058603,MK922952|US|ST_NA|Cluster_NA|2018/01/01:0.0381377091):0.0008141385):0.0009378056,KEXV01036068|BR|ST_NA|Cluster_NA|2016/01/01:0.0551673380):0.0048994826):0.0012811311,((((((KEXV01008713|BR|ST_NA|Cluster_NA|2015/01/01:0.0321113106,((KEXV01035752|BR|ST_NA|Cluster_NA|2016/01/01:0.0091460942,KEXV01035883|BR|ST_NA|Cluster_NA|2017/01/01:0.0128314520):0.0085688660,KEXV01040318|BR|ST_NA|Cluster_NA|2016/01/01:0.0069453164):0.0066189386):0.0007433195,KEXV01008714|BR|ST_NA|Cluster_NA|2015/01/01:0.0195387041):0.0000079479,KEXV01039111|BR|ST_NA|Cluster_NA|2017/01/01:0.0396992313):0.0131189220,KEXV01040959|BR|ST_NA|Cluster_NA|2016/01/01:0.0493096680):0.0073938234,(KEXV01015997|BR|ST_NA|Cluster_NA|2015/01/01:0.0145572399,(KEXV01044841|BR|ST_NA|Cluster_NA|2016/01/01:0.0000027755,KEXV01045862|BR|ST_NA|Cluster_NA|2017/01/01:0.0000027755):0.0312844461):0.0117148647):0.0000081029,KEXV01044455|BR|ST_NA|Cluster_NA|2016/01/01:0.0289631191):0.0066608776):0.0008923621):0.0012556388,(KEXV01015130|BR|ST_NA|Cluster_NA|2014/01/01:0.0188664271,(KEXV01033335|BR|ST_NA|Cluster_NA|2016/01/01:0.0090653857,(KEXV01033397|BR|ST_NA|Cluster_NA|2016/01/01:0.0317355767,KEXV01034497|BR|ST_NA|Cluster_NA|2016/01/01:0.0170948547):0.0049692948):0.0050963411):0.0037858287):0.0014688270):0.0008803120,((((((((((((CEC-19-1030|MEX|ST_1|Cluster_NA|2019/12/11:0.0059716934,CEC-21-3049|MEX|ST_2|Cluster_NA|2021/03/23:0.0062910608):0.0012505643,CEC-20-2259|MEX|ST_1|Cluster_NA|2020/12/10:0.0119643668):0.0012486972,(CEC-21-3802|MEX|ST_2|Cluster_NA|2021/05/27:0.0022942325,CEC-21-5773|MEX|ST_2|Cluster_NA|2021/12/02:0.0047040811):0.0028540413):0.0094728019,((CEC-20-2104|MEX|ST_2|Cluster_NA|2020/11/26:0.0180553912,(E1454-MAVG|MEX|ST_1|Cluster_NA|2014/01/01:0.0165306525,E5666-JJTF|MEX|ST_1|Cluster_NA|2017/01/01:0.0030690341):0.0053407240):0.0011121287,CEC-21-4663|MEX|ST_1|Cluster_NA|2021/08/23:0.0160780420):0.0029658496):0.0000069098,((((CEC-22-6773|MEX|ST_2|Cluster_NA|2022/03/11:0.0139427146,(E1901-RCA|MEX|ST_1|Cluster_NA|2015/01/01:0.0021910636,E2477-PAOT|MEX|ST_1|Cluster_NA|2015/01/01:0.0007229994):0.0020608064):0.0063793721,E0674-JJHZ|MEX|ST_3|Cluster_NA|2012/01/01:0.0157103553):0.0013723081,(E1894-CASC|MEX|ST_1|Cluster_NA|2015/01/01:0.0100409198,E3587-VHPH|MEX|ST_3|Cluster_NA|2017/01/01:0.0139033629):0.0018987775):0.0027724332,E1869-ILB|MEX|ST_2|Cluster_NA|2015/01/01:0.0144028073):0.0002437388):0.0042820308,E2621-JEVE|MEX|ST_1|Cluster_NA|2015/01/01:0.0226331793):0.0115232189,((((((CEC-21-2883|MEX|ST_1|Cluster_NA|2021/03/08:0.0016796068,CEC-21-5748|MEX|ST_1|Cluster_NA|2021/11/30:0.0031442757):0.0056979926,CEC-21-4651|MEX|ST_1|Cluster_NA|2021/08/23:0.0096293733):0.0041855787,(((CEC-21-3318|MEX|ST_1|Cluster_NA|2021/04/14:0.0068868769,CEC-22-9582|MEX|ST_2|Cluster_NA|2022/11/15:0.0161618628):0.0024636217,CEC-22-6093|MEX|ST_1|Cluster_NA|2022/01/12:0.0111981026):0.0013571532,CEC-21-4779|MEX|ST_1|Cluster_NA|2021/09/06:0.0123729053):0.0037497269):0.0000076298,CEC-21-4870|MEX|ST_1|Cluster_NA|2021/09/17:0.0145875632):0.0021152332,CEC-22-9318|MEX|ST_1|Cluster_NA|2022/10/17:0.0143275886):0.0080755015,CEC-21-3213|MEX|ST_2|Cluster_NA|2021/04/07:0.0207699426):0.0135849283):0.0140390366,((((KU190492|CA|ST_NA|Cluster_NA|2011/01/01:0.0041830367,KU190730|CA|ST_NA|Cluster_NA|2013/01/01:0.0116907638):0.0035687039,(KU190546|CA|ST_NA|Cluster_NA|2011/01/01:0.0011128287,KU190548|CA|ST_NA|Cluster_NA|2011/01/01:0.0000027755):0.0264944007):0.0020863802,(KU190696|CA|ST_NA|Cluster_NA|2012/01/01:0.0142398771,KU190720|CA|ST_NA|Cluster_NA|2012/01/01:0.0141537615):0.0009675066):0.0013593976,(KU190731|CA|ST_NA|Cluster_NA|2013/01/01:0.0033583552,KU190792|CA|ST_NA|Cluster_NA|2013/01/01:0.0000027755):0.0142481945):0.0098282220):0.0010750266,(((((CEC-22-6095|MEX|ST_2|Cluster_NA|2022/01/12:0.0000027755,CEC-22-6096|MEX|ST_2|Cluster_NA|2022/01/12:0.0000027755):0.0430546046,(MW788541|CA|ST_NA|Cluster_NA|2017/01/01:0.0005102888,(MW788542|CA|ST_NA|Cluster_NA|2017/01/01:0.0000027755,MW788543|CA|ST_NA|Cluster_NA|2017/01/01:0.0000027755):0.0063530452):0.0337188335):0.0041908754,(((KY190185|US|ST_NA|Cluster_NA|2013/01/01:0.0073248599,MG942016|US|ST_NA|Cluster_NA|2011/01/01:0.0000027755):0.0049357809,MN971689|US|ST_NA|Cluster_NA|2016/01/01:0.0000027755):0.0000027755,MG943244|US|ST_NA|Cluster_NA|2015/01/01:0.0000027755):0.0209491243):0.0025991997,MF457093|US|ST_NA|Cluster_NA|2012/01/01:0.0286290404):0.0028953184,((((KEXV01029693|BR|ST_NA|Cluster_NA|2015/01/01:0.0459429382,KEXV01044453|BR|ST_NA|Cluster_NA|2016/01/01:0.0340193284):0.0055442262,OM206307|US|ST_NA|Cluster_NA|2019/01/01:0.0298359531):0.0059458368,(MG942420|US|ST_NA|Cluster_NA|2012/01/01:0.0310868754,KY037770|US|ST_NA|Cluster_NA|2012/01/01:0.0294271092):0.0071555257):0.0091563762,((KEXV01035211|BR|ST_NA|Cluster_NA|2017/01/01:0.0188474744,KEXV01043381|BR|ST_NA|Cluster_NA|2016/01/01:0.0364586308):0.0179956074,KEXV01042983|BR|ST_NA|Cluster_NA|2016/01/01:0.0419206706):0.0033567783):0.0000056688):0.0022875017):0.0000073344,((((((((CEC-20-1432|MEX|ST_1|Cluster_NA|2020/09/14:0.0106746671,CEC-21-4972|MEX|ST_1|Cluster_NA|2021/09/24:0.0058468077):0.0040947314,(CEC-22-9541|MEX|ST_1|Cluster_NA|2022/11/09:0.0045680136,CEC-22-9545|MEX|ST_1|Cluster_NA|2022/11/09:0.0067899668):0.0068233300):0.0018274128,(E2301-ETH|MEX|ST_3|Cluster_NA|2015/01/01:0.0007579038,E2308-JMAF|MEX|ST_3|Cluster_NA|2015/01/01:0.0015309934):0.0109206426):0.0005879507,E2392-AAAF|MEX|ST_3|Cluster_NA|2015/01/01:0.0017642928):0.0004056747,CEC-21-4773|MEX|ST_1|Cluster_NA|2021/09/07:0.0236778855):0.0148019114,(CEC-21-2594|MEX|ST_2|Cluster_NA|2021/02/08:0.0270780622,(CEC-21-3666|MEX|ST_1|Cluster_NA|2021/05/18:0.0022424420,(CEC-21-3847|MEX|ST_2|Cluster_NA|2021/06/02:0.0010752274,CEC-21-3877|MEX|ST_2|Cluster_NA|2021/06/04:0.0000027755):0.0002895748):0.0329089021):0.0068223556):0.0091703892,((((KJ474411|PA|ST_NA|Cluster_NA|2012/01/01:0.0136168689,(KJ474513|PA|ST_NA|Cluster_NA|2012/01/01:0.0000027755,P-160-YEFC|PAN|ST_NA|Cluster_NA|2012/01/01:0.0000027755):0.0165626261):0.0047892566,((KJ474477|PA|ST_NA|Cluster_NA|2012/01/01:0.0382397119,P-325-JB|PAN|ST_NA|Cluster_NA|2014/01/01:0.0236971466):0.0036735448,(P-505-LO|PAN|ST_NA|Cluster_NA|2015/01/01:0.0183654885,P-653-MS|PAN|ST_NA|Cluster_NA|2016/01/01:0.0151602188):0.0043753827):0.0000027755):0.0005585390,KJ474546|PA|ST_NA|Cluster_NA|2013/01/01:0.0291285744):0.0010529936,(KJ474454|PA|ST_NA|Cluster_NA|2012/01/01:0.0146951716,((KJ474505|PA|ST_NA|Cluster_NA|2012/01/01:0.0000027755,P-150-MP|PAN|ST_NA|Cluster_NA|2012/01/01:0.0000027755):0.0183339305,(KJ474522|PA|ST_NA|Cluster_NA|2012/01/01:0.0000027755,P-172-CM|PAN|ST_NA|Cluster_NA|2012/01/01:0.0000027755):0.0159694445):0.0012664216):0.0161376790):0.0096571703):0.0024125613,((((KEXV01016035|BR|ST_NA|Cluster_NA|2015/01/01:0.0000070798,KEXV01044719|BR|ST_NA|Cluster_NA|2016/01/01:0.0021565829):0.0634144742,KEXV01040234|BR|ST_NA|Cluster_NA|2016/01/01:0.0382873308):0.0096011097,(KEXV01029546|BR|ST_NA|Cluster_NA|2015/01/01:0.0102357252,KEXV01036160|BR|ST_NA|Cluster_NA|2016/01/01:0.0128051923):0.0197503673):0.0027597264,(((KJ474327|PA|ST_NA|Cluster_NA|2011/01/01:0.0000027755,P-050-OKMM|PAN|ST_NA|Cluster_NA|2011/01/01:0.0000027755):0.0047416766,KJ474565|PA|ST_NA|Cluster_NA|2013/01/01:0.0311081774):0.0370685955,KY968389|AR|ST_NA|Cluster_NA|2012/01/01:0.0282743458):0.0056241697):0.0028980041):0.0000078856):0.0006936352,(((JQ689641|VE|ST_NA|Cluster_NA|2011/01/01:0.0053731606,(E5995-AJV|MEX|ST_3|Cluster_NA|2018/01/01:0.0065061031,E5996-LAJB|MEX|ST_3|Cluster_NA|2018/01/01:0.0027800364):0.0154273062):0.0122863574,MH354578|US|ST_NA|Cluster_NA|2012/01/01:0.0213767301):0.0063404396,(MG942188|US|ST_NA|Cluster_NA|2011/01/01:0.0217335460,KJ474448|PA|ST_NA|Cluster_NA|2012/01/01:0.0248242491):0.0027258908):0.0025882680):0.0000072176,((((((((((((CEC-22-8381|MEX|ST_1|Cluster_NA|2022/07/20:0.0343827969,G-0579|GUA|ST_NA|Cluster_NA|2012/01/01:0.0209834860):0.0048562996,G-1462|GUA|ST_NA|Cluster_NA|2015/01/01:0.0144175612):0.0014669915,((G-1082|GUA|ST_NA|Cluster_NA|2013/01/01:0.0160803950,(G-1083|GUA|ST_NA|Cluster_NA|2013/01/01:0.0003066791,G-1320|GUA|ST_NA|Cluster_NA|2014/01/01:0.0090126829):0.0061455022):0.0110148957,G-1254|GUA|ST_NA|Cluster_NA|2014/01/01:0.0289617596):0.0059481352):0.0020096548,(E1843-AAN|MEX|ST_2|Cluster_NA|2015/01/01:0.0212241843,(G-1380|GUA|ST_NA|Cluster_NA|2015/01/01:0.0008722919,G-1500|GUA|ST_NA|Cluster_NA|2015/01/01:0.0009626730):0.0233775705):0.0143983515):0.0044420830,E1581-JRJ|MEX|ST_3|Cluster_NA|2014/01/01:0.0246541205):0.0013399789,G-0301|GUA|ST_NA|Cluster_NA|2011/01/01:0.0162948495):0.0089058771,((KEXV01002758|BR|ST_NA|Cluster_NA|2015/01/01:0.0339110592,KEXV01005278|BR|ST_NA|Cluster_NA|2014/01/01:0.0305761739):0.0048742969,KEXV01034938|BR|ST_NA|Cluster_NA|2016/01/01:0.0204086724):0.0056362364):0.0000069692,(((KEXV01012430|BR|ST_NA|Cluster_NA|2015/01/01:0.0304488535,((KEXV01031983|BR|ST_NA|Cluster_NA|2017/01/01:0.0134592978,KT737325|BR|ST_NA|Cluster_NA|2014/01/01:0.0036796512):0.0029348203,((KEXV01032035|BR|ST_NA|Cluster_NA|2017/01/01:0.0222587984,(((((KT737280|BR|ST_NA|Cluster_NA|2014/01/01:0.0000027755,(MN528216|BR|ST_NA|Cluster_NA|2014/01/01:0.0000027755,MN528271|BR|ST_NA|Cluster_NA|2013/01/01:0.0000027755):0.0009939037):0.0000027755,MN528448|BR|ST_NA|Cluster_NA|2017/01/01:0.0000027755):0.0000027755,MN528280|BR|ST_NA|Cluster_NA|2014/01/01:0.0000027755):0.0000027755,MN528267|BR|ST_NA|Cluster_NA|2013/01/01:0.0000027755):0.0000027755,MN528276|BR|ST_NA|Cluster_NA|2014/01/01:0.0000027755):0.0094772063):0.0018236153,KT737363|BR|ST_NA|Cluster_NA|2014/01/01:0.0130913869):0.0038284587):0.0129328286):0.0092286650,(KEXV01032658|BR|ST_NA|Cluster_NA|2017/01/01:0.0372264137,KEXV01041346|BR|ST_NA|Cluster_NA|2017/01/01:0.0203642906):0.0054100891):0.0010168371,KEXV01038385|BR|ST_NA|Cluster_NA|2016/01/01:0.0434116790):0.0047703979):0.0000056389,(((((KEXV01008491|BR|ST_NA|Cluster_NA|2015/01/01:0.0059108907,(KEXV01036525|BR|ST_NA|Cluster_NA|2016/01/01:0.0341838856,KEXV01038682|BR|ST_NA|Cluster_NA|2016/01/01:0.0161110874):0.0025125827):0.0178975273,(KEXV01039609|BR|ST_NA|Cluster_NA|2017/01/01:0.0348540795,KEXV01041379|BR|ST_NA|Cluster_NA|2017/01/01:0.0420251607):0.0047097363):0.0055663296,KEXV01033712|BR|ST_NA|Cluster_NA|2017/01/01:0.0441850927):0.0020414356,KEXV01033091|BR|ST_NA|Cluster_NA|2017/01/01:0.0184997991):0.0026265841,((((KEXV01012220|BR|ST_NA|Cluster_NA|2014/01/01:0.0427926178,KEXV01040956|BR|ST_NA|Cluster_NA|2016/01/01:0.0415613058):0.0098030184,KEXV01041818|BR|ST_NA|Cluster_NA|2017/01/01:0.0216190428):0.0040478767,((KEXV01032435|BR|ST_NA|Cluster_NA|2016/01/01:0.0268118899,KEXV01041073|BR|ST_NA|Cluster_NA|2016/01/01:0.0094795695):0.0063431807,KEXV01041246|BR|ST_NA|Cluster_NA|2017/01/01:0.0234429410):0.0044645042):0.0069072119,(((KEXV01015979|BR|ST_NA|Cluster_NA|2015/01/01:0.0144937697,(KEXV01045383|BR|ST_NA|Cluster_NA|2017/01/01:0.0194613999,KEXV01046098|BR|ST_NA|Cluster_NA|2017/01/01:0.0035433324):0.0009755877):0.0039057218,KEXV01032462|BR|ST_NA|Cluster_NA|2016/01/01:0.0308312520):0.0063554486,KEXV01044349|BR|ST_NA|Cluster_NA|2016/01/01:0.0185710453):0.0028956415):0.0079115431):0.0000080828):0.0017752193,(((((KEXV01007723|BR|ST_NA|Cluster_NA|2014/01/01:0.0000027755,KY581474|BR|ST_NA|Cluster_NA|2014/01/01:0.0000027755):0.0321576266,(KEXV01032853|BR|ST_NA|Cluster_NA|2016/01/01:0.0366697261,KEXV01033153|BR|ST_NA|Cluster_NA|2017/01/01:0.0252255399):0.0126669093):0.0042858176,(KEXV01016116|BR|ST_NA|Cluster_NA|2015/01/01:0.0569588198,KEXV01038703|BR|ST_NA|Cluster_NA|2016/01/01:0.0599133489):0.0108341766):0.0032679288,(KEXV01040012|BR|ST_NA|Cluster_NA|2017/01/01:0.0201433738,KEXV01045407|BR|ST_NA|Cluster_NA|2017/01/01:0.0325095796):0.0130414931):0.0031656317,((KEXV01044732|BR|ST_NA|Cluster_NA|2016/01/01:0.0370123969,KEXV01045219|BR|ST_NA|Cluster_NA|2017/01/01:0.0362262443):0.0144614779,(KEXV01045973|BR|ST_NA|Cluster_NA|2017/01/01:0.0446386636,KEXV01046745|BR|ST_NA|Cluster_NA|2017/01/01:0.0136718650):0.0173077401):0.0089479894):0.0024811802):0.0032854605,((((((((KEXV01002475|BR|ST_NA|Cluster_NA|2015/01/01:0.0272637879,KEXV01033408|BR|ST_NA|Cluster_NA|2017/01/01:0.0281180335):0.0030992506,((KEXV01002523|BR|ST_NA|Cluster_NA|2015/01/01:0.0228731573,KEXV01033344|BR|ST_NA|Cluster_NA|2016/01/01:0.0231133808):0.0029859228,((KEXV01002618|BR|ST_NA|Cluster_NA|2015/01/01:0.0335002179,KEXV01031428|BR|ST_NA|Cluster_NA|2016/01/01:0.0227911123):0.0028469894,(KEXV01033484|BR|ST_NA|Cluster_NA|2017/01/01:0.0132353801,KEXV01033488|BR|ST_NA|Cluster_NA|2017/01/01:0.0717079122):0.0087478063):0.0000057864):0.0044099390):0.0000081416,(KEXV01002735|BR|ST_NA|Cluster_NA|2015/01/01:0.0227663368,KEXV01046857|BR|ST_NA|Cluster_NA|2017/01/01:0.0430825268):0.0019974430):0.0000065898,((KEXV01033003|BR|ST_NA|Cluster_NA|2016/01/01:0.0279444645,(KEXV01033374|BR|ST_NA|Cluster_NA|2016/01/01:0.0076973973,KEXV01033801|BR|ST_NA|Cluster_NA|2016/01/01:0.0164182250):0.0164652900):0.0042363590,KEXV01033317|BR|ST_NA|Cluster_NA|2016/01/01:0.0073702527):0.0019458836):0.0018690549,(KEXV01033318|BR|ST_NA|Cluster_NA|2016/01/01:0.0053402959,KEXV01033423|BR|ST_NA|Cluster_NA|2017/01/01:0.0035113223):0.0218778008):0.0111716862,MG942469|US|ST_NA|Cluster_NA|2012/01/01:0.0360687762):0.0000057993,((KEXV01016262|BR|ST_NA|Cluster_NA|2015/01/01:0.0091028288,KEXV01035545|BR|ST_NA|Cluster_NA|2016/01/01:0.0260041226):0.0147142669,((KEXV01040060|BR|ST_NA|Cluster_NA|2016/01/01:0.0260974472,MG943736|US|ST_NA|Cluster_NA|2016/01/01:0.0336210023):0.0039022266,((KJ474401|PA|ST_NA|Cluster_NA|2012/01/01:0.0228639399,P-340-PJA|PAN|ST_NA|Cluster_NA|2014/01/01:0.0109129197):0.0138247980,KJ474561|PA|ST_NA|Cluster_NA|2013/01/01:0.0239959904):0.0098319387):0.0049475996):0.0018690209):0.0015920545,KEXV01035026|BR|ST_NA|Cluster_NA|2017/01/01:0.0475217177):0.0028162945):0.0015379581,((KEXV01045197|BR|ST_NA|Cluster_NA|2017/01/01:0.0177082273,MF456888|US|ST_NA|Cluster_NA|2014/01/01:0.0380858504):0.0043962811,((((MG942540|US|ST_NA|Cluster_NA|2012/01/01:0.0185065221,MH832393|US|ST_NA|Cluster_NA|2013/01/01:0.0216860329):0.0052942814,E3856-EJMM|MEX|ST_2|Cluster_NA|2017/01/01:0.0386314197):0.0014038635,E4104-DLG|MEX|ST_3|Cluster_NA|2017/01/01:0.0206340185):0.0000056389,(E3503-RMV|MEX|ST_3|Cluster_NA|2017/01/01:0.0087890315,(E4695-MFD|MEX|ST_3|Cluster_NA|2017/01/01:0.0069908140,E5769-ANH|MEX|ST_3|Cluster_NA|2017/01/01:0.0070510387):0.0203951327):0.0041355752):0.0077205987):0.0024944691):0.0000061353):0.0013550400):0.0010049219,(((((KEXV01002662|BR|ST_NA|Cluster_NA|2015/01/01:0.0082808167,(KEXV01015895|BR|ST_NA|Cluster_NA|2015/01/01:0.0009055320,KEXV01016117|BR|ST_NA|Cluster_NA|2015/01/01:0.0052011548):0.0253996699):0.0007568827,(KEXV01035782|BR|ST_NA|Cluster_NA|2016/01/01:0.0156523366,KEXV01046423|BR|ST_NA|Cluster_NA|2017/01/01:0.0194353161):0.0006245651):0.0073523747,((((((KEXV01029337|BR|ST_NA|Cluster_NA|2015/01/01:0.0188374819,KEXV01042804|BR|ST_NA|Cluster_NA|2017/01/01:0.0256367941):0.0026094209,KEXV01045450|BR|ST_NA|Cluster_NA|2017/01/01:0.0106766433):0.0168670030,KF782684|BR|ST_NA|Cluster_NA|2012/01/01:0.0374248743):0.0044200454,KEXV01033777|BR|ST_NA|Cluster_NA|2016/01/01:0.0347578176):0.0000061284,((KEXV01035226|BR|ST_NA|Cluster_NA|2017/01/01:0.0247541446,KEXV01035308|BR|ST_NA|Cluster_NA|2017/01/01:0.0316322570):0.0079939943,(KEXV01037150|BR|ST_NA|Cluster_NA|2017/01/01:0.0355014350,ON423242|BR|ST_NA|Cluster_NA|2013/01/01:0.0183548372):0.0072450654):0.0029971107):0.0006426046,((((KEXV01033679|BR|ST_NA|Cluster_NA|2017/01/01:0.0157007147,KEXV01033750|BR|ST_NA|Cluster_NA|2017/01/01:0.0273276896):0.0140358093,((KEXV01035904|BR|ST_NA|Cluster_NA|2017/01/01:0.0270545596,KEXV01038144|BR|ST_NA|Cluster_NA|2017/01/01:0.0165151607):0.0121253172,(KEXV01038198|BR|ST_NA|Cluster_NA|2017/01/01:0.0417808547,KEXV01041358|BR|ST_NA|Cluster_NA|2017/01/01:0.0229190612):0.0187180959):0.0021257831):0.0045525296,(KEXV01035607|BR|ST_NA|Cluster_NA|2017/01/01:0.0346059945,KEXV01035743|BR|ST_NA|Cluster_NA|2016/01/01:0.0418843398):0.0073868988):0.0014787451,(((KEXV01033726|BR|ST_NA|Cluster_NA|2017/01/01:0.0425052017,KEXV01035811|BR|ST_NA|Cluster_NA|2016/01/01:0.0057823804):0.0033374686,KEXV01038117|BR|ST_NA|Cluster_NA|2017/01/01:0.0193804371):0.0038286854,KEXV01035802|BR|ST_NA|Cluster_NA|2016/01/01:0.0164936419):0.0102048171):0.0055654386):0.0010255899):0.0000061243,((((((KEXV01005218|BR|ST_NA|Cluster_NA|2014/01/01:0.0127082113,(KEXV01042668|BR|ST_NA|Cluster_NA|2017/01/01:0.0615738450,KEXV01045986|BR|ST_NA|Cluster_NA|2017/01/01:0.0185914850):0.0018943784):0.0018884596,((((((KEXV01012098|BR|ST_NA|Cluster_NA|2015/01/01:0.0017281737,KEXV01012106|BR|ST_NA|Cluster_NA|2015/01/01:0.0066311494):0.0353113465,(KEXV01045865|BR|ST_NA|Cluster_NA|2017/01/01:0.0214713256,KEXV01046175|BR|ST_NA|Cluster_NA|2017/01/01:0.0392389370):0.0096525901):0.0044841631,(((KEXV01035670|BR|ST_NA|Cluster_NA|2017/01/01:0.0215765171,ON423225|BR|ST_NA|Cluster_NA|2013/01/01:0.0089157600):0.0212122681,KM851089|BR|ST_NA|Cluster_NA|2012/01/01:0.0206550484):0.0056965332,(KEXV01042890|BR|ST_NA|Cluster_NA|2016/01/01:0.0188357682,KEXV01043201|BR|ST_NA|Cluster_NA|2016/01/01:0.0281078309):0.0083110117):0.0000061589):0.0014150442,(KEXV01036446|BR|ST_NA|Cluster_NA|2017/01/01:0.0295278594,KEXV01038341|BR|ST_NA|Cluster_NA|2016/01/01:0.0424885160):0.0063814447):0.0014348344,(KEXV01012203|BR|ST_NA|Cluster_NA|2014/01/01:0.0230486444,KJ474507|PA|ST_NA|Cluster_NA|2012/01/01:0.0325166938):0.0038132000):0.0000061360,((((KEXV01043104|BR|ST_NA|Cluster_NA|2016/01/01:0.0171180303,KEXV01045085|BR|ST_NA|Cluster_NA|2017/01/01:0.0180192777):0.0012212789,(((KEXV01044100|BR|ST_NA|Cluster_NA|2016/01/01:0.0139052162,KEXV01046153|BR|ST_NA|Cluster_NA|2017/01/01:0.0227666749):0.0176505452,(KEXV01045326|BR|ST_NA|Cluster_NA|2017/01/01:0.0187247725,(G-0168|GUA|ST_NA|Cluster_NA|2011/01/01:0.0052641062,G-0242|GUA|ST_NA|Cluster_NA|2011/01/01:0.0000060602):0.0281683977):0.0066331697):0.0005018087,KEXV01045236|BR|ST_NA|Cluster_NA|2017/01/01:0.0202238697):0.0031515491):0.0003741215,KEXV01045814|BR|ST_NA|Cluster_NA|2017/01/01:0.0089697869):0.0000056538,KEXV01044023|BR|ST_NA|Cluster_NA|2016/01/01:0.0439801398):0.0015359580):0.0000027755):0.0000027755,((((((KEXV01006942|BR|ST_NA|Cluster_NA|2014/01/01:0.0439137324,KEXV01015995|BR|ST_NA|Cluster_NA|2015/01/01:0.0389286751):0.0032379253,(KEXV01014465|BR|ST_NA|Cluster_NA|2014/01/01:0.0160624788,KEXV01015828|BR|ST_NA|Cluster_NA|2015/01/01:0.0330734021):0.0051693002):0.0047478859,((KEXV01011504|BR|ST_NA|Cluster_NA|2014/01/01:0.0396310973,KEXV01045970|BR|ST_NA|Cluster_NA|2017/01/01:0.0319872568):0.0071787664,KEXV01045449|BR|ST_NA|Cluster_NA|2017/01/01:0.0289056724):0.0031153542):0.0044762680,KEXV01015324|BR|ST_NA|Cluster_NA|2014/01/01:0.0361233528):0.0039634311,((KEXV01007129|BR|ST_NA|Cluster_NA|2014/01/01:0.0266848813,KEXV01036594|BR|ST_NA|Cluster_NA|2017/01/01:0.0163672196):0.0124386732,(KEXV01032988|BR|ST_NA|Cluster_NA|2016/01/01:0.0295418289,KEXV01040084|BR|ST_NA|Cluster_NA|2017/01/01:0.0606749347):0.0064715904):0.0000065898):0.0014706637,((KEXV01015747|BR|ST_NA|Cluster_NA|2015/01/01:0.0379453193,KEXV01043045|BR|ST_NA|Cluster_NA|2016/01/01:0.0243958462):0.0040597537,KEXV01015845|BR|ST_NA|Cluster_NA|2015/01/01:0.0151064699):0.0022919393):0.0018341828):0.0018095689,((KEXV01035228|BR|ST_NA|Cluster_NA|2017/01/01:0.0251589081,MF456337|US|ST_NA|Cluster_NA|2011/01/01:0.0289879109):0.0039668471,KEXV01041499|BR|ST_NA|Cluster_NA|2017/01/01:0.0363841837):0.0018715643):0.0031698354,(((((KEXV01012163|BR|ST_NA|Cluster_NA|2015/01/01:0.0310962348,(KEXV01033804|BR|ST_NA|Cluster_NA|2016/01/01:0.0299439224,KEXV01034019|BR|ST_NA|Cluster_NA|2017/01/01:0.0092216913):0.0123937593):0.0019966305,((KEXV01034084|BR|ST_NA|Cluster_NA|2017/01/01:0.0230335982,KEXV01035833|BR|ST_NA|Cluster_NA|2017/01/01:0.0184973848):0.0056523976,KEXV01035843|BR|ST_NA|Cluster_NA|2017/01/01:0.0120619044):0.0094685033):0.0037766660,KEXV01040090|BR|ST_NA|Cluster_NA|2017/01/01:0.0262010673):0.0017361639,(KEXV01040102|BR|ST_NA|Cluster_NA|2017/01/01:0.0253374366,KEXV01040103|BR|ST_NA|Cluster_NA|2017/01/01:0.0143808899):0.0106776590):0.0012650877,((KEXV01015826|BR|ST_NA|Cluster_NA|2015/01/01:0.0129489389,KEXV01040089|BR|ST_NA|Cluster_NA|2017/01/01:0.0199244256):0.0030931116,KEXV01040107|BR|ST_NA|Cluster_NA|2017/01/01:0.0429501522):0.0012231403):0.0106023839):0.0009059898,((((((KEXV01012068|BR|ST_NA|Cluster_NA|2015/01/01:0.0010891884,KEXV01012071|BR|ST_NA|Cluster_NA|2015/01/01:0.0171002435):0.0037250337,(KEXV01035704|BR|ST_NA|Cluster_NA|2017/01/01:0.0061604772,ON423276|BR|ST_NA|Cluster_NA|2018/01/01:0.0027949358):0.0046087606):0.0074013598,(KEXV01035551|BR|ST_NA|Cluster_NA|2016/01/01:0.0054507037,KEXV01035697|BR|ST_NA|Cluster_NA|2017/01/01:0.0167256238):0.0054032018):0.0091756980,((KEXV01012133|BR|ST_NA|Cluster_NA|2014/01/01:0.0207802406,KEXV01012188|BR|ST_NA|Cluster_NA|2015/01/01:0.0102670304):0.0000056391,KEXV01035785|BR|ST_NA|Cluster_NA|2016/01/01:0.0160183564):0.0050076962):0.0071765014,(KEXV01033879|BR|ST_NA|Cluster_NA|2016/01/01:0.0169822697,(KEXV01034588|BR|ST_NA|Cluster_NA|2016/01/01:0.0119273083,KEXV01034795|BR|ST_NA|Cluster_NA|2016/01/01:0.0272600160):0.0120013085):0.0007642226):0.0030317729,(KEXV01037897|BR|ST_NA|Cluster_NA|2016/01/01:0.0070879388,KT203267|BR|ST_NA|Cluster_NA|2015/01/01:0.0100579528):0.0271315894):0.0007525819):0.0000065826):0.0051594171,(((((((((((KEXV01007670|BR|ST_NA|Cluster_NA|2014/01/01:0.0000027755,KY581424|BR|ST_NA|Cluster_NA|2014/01/01:0.0000027755):0.0060212002,(KEXV01032400|BR|ST_NA|Cluster_NA|2016/01/01:0.0138144025,KEXV01032511|BR|ST_NA|Cluster_NA|2017/01/01:0.0061915661):0.0020636809):0.0009017914,KEXV01032279|BR|ST_NA|Cluster_NA|2016/01/01:0.0125250487):0.0032474620,(KEXV01032275|BR|ST_NA|Cluster_NA|2016/01/01:0.0059634372,((KEXV01032413|BR|ST_NA|Cluster_NA|2016/01/01:0.0102065142,KEXV01032449|BR|ST_NA|Cluster_NA|2016/01/01:0.0126900394):0.0012271475,KEXV01032737|BR|ST_NA|Cluster_NA|2017/01/01:0.0223721084):0.0018643192):0.0044887271):0.0084549763,KEXV01032709|BR|ST_NA|Cluster_NA|2017/01/01:0.0450752697):0.0067975000,((((KEXV01032240|BR|ST_NA|Cluster_NA|2016/01/01:0.0089371557,KEXV01032501|BR|ST_NA|Cluster_NA|2017/01/01:0.0107685667):0.0197823901,(KEXV01032686|BR|ST_NA|Cluster_NA|2017/01/01:0.0439092196,KEXV01045825|BR|ST_NA|Cluster_NA|2017/01/01:0.0170667942):0.0114970413):0.0063997518,KEXV01032610|BR|ST_NA|Cluster_NA|2017/01/01:0.0413961134):0.0057595270,KEXV01038533|BR|ST_NA|Cluster_NA|2016/01/01:0.0476931583):0.0011152700):0.0022541798,(KEXV01032270|BR|ST_NA|Cluster_NA|2016/01/01:0.0387611590,KEXV01032314|BR|ST_NA|Cluster_NA|2016/01/01:0.0303164031):0.0010010723):0.0104616199,((MG942023|US|ST_NA|Cluster_NA|2011/01/01:0.0105343830,E0520-CMN|MEX|ST_3|Cluster_NA|2012/01/01:0.0027190995):0.0196937140,E7502-OPA|MEX|ST_3|Cluster_NA|2018/01/01:0.0259316074):0.0146284977):0.0012241720,((((KEXV01015759|BR|ST_NA|Cluster_NA|2015/01/01:0.0054888046,KEXV01044913|BR|ST_NA|Cluster_NA|2017/01/01:0.0054630546):0.0334522402,MH354506|US|ST_NA|Cluster_NA|2011/01/01:0.0199827132):0.0018639772,(KEXV01032078|BR|ST_NA|Cluster_NA|2016/01/01:0.0336770992,((KEXV01037675|BR|ST_NA|Cluster_NA|2016/01/01:0.0220892506,KEXV01039776|BR|ST_NA|Cluster_NA|2017/01/01:0.0114910855):0.0052276206,KEXV01038042|BR|ST_NA|Cluster_NA|2017/01/01:0.0235477162):0.0105374604):0.0020633727):0.0060965486,(MG942607|US|ST_NA|Cluster_NA|2012/01/01:0.0128650062,MG942634|US|ST_NA|Cluster_NA|2013/01/01:0.0213813411):0.0085423455):0.0000075424):0.0000063202,((((KEXV01015855|BR|ST_NA|Cluster_NA|2015/01/01:0.0116378426,KEXV01045335|BR|ST_NA|Cluster_NA|2017/01/01:0.0061080513):0.0025227516,(KEXV01032331|BR|ST_NA|Cluster_NA|2016/01/01:0.0062882308,KEXV01043674|BR|ST_NA|Cluster_NA|2016/01/01:0.0204104472):0.0008813644):0.0031637376,(KEXV01043615|BR|ST_NA|Cluster_NA|2016/01/01:0.0159811730,KEXV01045192|BR|ST_NA|Cluster_NA|2017/01/01:0.0136204110):0.0068395996):0.0223520886,((KEXV01045022|BR|ST_NA|Cluster_NA|2017/01/01:0.0033683310,KEXV01046731|BR|ST_NA|Cluster_NA|2017/01/01:0.0265625554):0.0195229744,KY190171|US|ST_NA|Cluster_NA|2013/01/01:0.0457945758):0.0096357407):0.0011381602):0.0000027755,(((((KEXV01034792|BR|ST_NA|Cluster_NA|2016/01/01:0.0010092715,KEXV01035415|BR|ST_NA|Cluster_NA|2017/01/01:0.0000027755):0.0440986472,MH354744|US|ST_NA|Cluster_NA|2012/01/01:0.0191909975):0.0055083337,((KEXV01045024|BR|ST_NA|Cluster_NA|2017/01/01:0.0281180046,MH355144|US|ST_NA|Cluster_NA|2015/01/01:0.0266412800):0.0099490078,(KEXV01045261|BR|ST_NA|Cluster_NA|2017/01/01:0.0150671477,E5839-ABL|MEX|ST_3|Cluster_NA|2018/01/01:0.0311752174):0.0036086050):0.0041987536):0.0029071483,(MF456052|US|ST_NA|Cluster_NA|2014/01/01:0.0260376234,((N-044-LASS|NIC|ST_NA|Cluster_NA|2012/01/01:0.0026115968,N-197-RCR|NIC|ST_NA|Cluster_NA|2013/01/01:0.0000027755):0.0106678038,(N-120-LSCF|NIC|ST_NA|Cluster_NA|2012/01/01:0.0048705798,N-247-CJVT|NIC|ST_NA|Cluster_NA|2014/01/01:0.0102948559):0.0065200793):0.0226681640):0.0021291941):0.0013481227,(MF455918|US|ST_NA|Cluster_NA|2011/01/01:0.0257660319,(E0509-VGRR|MEX|ST_3|Cluster_NA|2012/01/01:0.0129072096,E0528-SMP|MEX|ST_3|Cluster_NA|2012/01/01:0.0040547714):0.0050161585):0.0061264402):0.0019540780):0.0013406213):0.0024455802):0.0005951036,(((((((CEC-19-0731|MEX|ST_1|Cluster_NA|2019/11/06:0.0052616422,CEC-22-6986|MEX|ST_1|Cluster_NA|2022/03/29:0.0043054537):0.0358888354,(KEXV01043933|BR|ST_NA|Cluster_NA|2016/01/01:0.0301758293,E0809-LJLP|MEX|ST_3|Cluster_NA|2013/01/01:0.0331799149):0.0060574853):0.0044109482,KR066187|BR|ST_NA|Cluster_NA|2014/01/01:0.0305231415):0.0052890003,(KU678092|US|ST_NA|Cluster_NA|2014/01/01:0.0252003035,MK580310|US|ST_NA|Cluster_NA|2017/01/01:0.0153862679):0.0043030560):0.0000721045,((((KEXV01008562|BR|ST_NA|Cluster_NA|2015/01/01:0.0008322747,KEXV01043173|BR|ST_NA|Cluster_NA|2016/01/01:0.0038730582):0.0289225165,(KEXV01038340|BR|ST_NA|Cluster_NA|2016/01/01:0.0386012253,((KEXV01038629|BR|ST_NA|Cluster_NA|2016/01/01:0.0136169421,KEXV01039442|BR|ST_NA|Cluster_NA|2017/01/01:0.0166810966):0.0073740172,KEXV01039235|BR|ST_NA|Cluster_NA|2017/01/01:0.0302963709):0.0000059451):0.0070885042):0.0000056443,((KEXV01029592|BR|ST_NA|Cluster_NA|2015/01/01:0.0274851911,(KEXV01034315|BR|ST_NA|Cluster_NA|2016/01/01:0.0248931001,KEXV01036017|BR|ST_NA|Cluster_NA|2016/01/01:0.0626522281):0.0038131380):0.0069351953,(KEXV01029631|BR|ST_NA|Cluster_NA|2015/01/01:0.0389880583,(KEXV01036088|BR|ST_NA|Cluster_NA|2016/01/01:0.0193518543,KX443065|BR|ST_NA|Cluster_NA|2013/01/01:0.0163217515):0.0000443172):0.0005323853):0.0118307564):0.0034158801,(KEXV01043557|BR|ST_NA|Cluster_NA|2016/01/01:0.0635758081,KEXV01045935|BR|ST_NA|Cluster_NA|2017/01/01:0.0157825532):0.0096237796):0.0059583956):0.0010225132,((((KEXV01008312|BR|ST_NA|Cluster_NA|2014/01/01:0.0246310032,E7029-DP|MEX|ST_3|Cluster_NA|2018/01/01:0.0446725267):0.0032927740,MG571981|BR|ST_NA|Cluster_NA|2016/01/01:0.0253370530):0.0036430146,(KEXV01043940|BR|ST_NA|Cluster_NA|2016/01/01:0.0444529852,KEXV01044332|BR|ST_NA|Cluster_NA|2016/01/01:0.0155112225):0.0044564123):0.0007683335,(KEXV01039248|BR|ST_NA|Cluster_NA|2017/01/01:0.0259338561,(KEXV01046624|BR|ST_NA|Cluster_NA|2017/01/01:0.0389806061,MG571999|BR|ST_NA|Cluster_NA|2016/01/01:0.0196220545):0.0059321495):0.0109105113):0.0039170584):0.0015966198,(((((KEXV01002493|BR|ST_NA|Cluster_NA|2015/01/01:0.0292762641,(((KEXV01012114|BR|ST_NA|Cluster_NA|2014/01/01:0.0268865225,(KEXV01042201|BR|ST_NA|Cluster_NA|2016/01/01:0.0315663207,KEXV01045373|BR|ST_NA|Cluster_NA|2017/01/01:0.0255858797):0.0031265200):0.0013521481,(((KEXV01031324|BR|ST_NA|Cluster_NA|2015/01/01:0.0145396415,KEXV01037585|BR|ST_NA|Cluster_NA|2017/01/01:0.0186553827):0.0157958523,(KEXV01032190|BR|ST_NA|Cluster_NA|2016/01/01:0.0154392127,KEXV01032339|BR|ST_NA|Cluster_NA|2016/01/01:0.0050414022):0.0202856828):0.0043051104,KEXV01034503|BR|ST_NA|Cluster_NA|2016/01/01:0.0152913546):0.0000063157):0.0023409263,((KEXV01016139|BR|ST_NA|Cluster_NA|2015/01/01:0.0439576427,KEXV01031028|BR|ST_NA|Cluster_NA|2015/01/01:0.0305603326):0.0037898561,((KEXV01044655|BR|ST_NA|Cluster_NA|2016/01/01:0.0288371069,KEXV01044840|BR|ST_NA|Cluster_NA|2016/01/01:0.0200975059):0.0023873202,KEXV01045918|BR|ST_NA|Cluster_NA|2017/01/01:0.0226370933):0.0032812357):0.0020194624):0.0055292019):0.0036336006,((KEXV01008815|BR|ST_NA|Cluster_NA|2015/01/01:0.0175683337,(KEXV01035829|BR|ST_NA|Cluster_NA|2017/01/01:0.0388149150,KEXV01043885|BR|ST_NA|Cluster_NA|2016/01/01:0.0447682760):0.0062104630):0.0106434965,KEXV01039322|BR|ST_NA|Cluster_NA|2017/01/01:0.0283359374):0.0063451287):0.0027043957,(((((KEXV01014623|BR|ST_NA|Cluster_NA|2014/01/01:0.0401645165,KJ474612|PA|ST_NA|Cluster_NA|2013/01/01:0.0295948702):0.0064109687,(KJ474499|PA|ST_NA|Cluster_NA|2012/01/01:0.0479737830,KJ474545|PA|ST_NA|Cluster_NA|2013/01/01:0.0262460477):0.0140793958):0.0051992072,((KJ474375|PA|ST_NA|Cluster_NA|2011/01/01:0.0000027755,P-105-YRM|PAN|ST_NA|Cluster_NA|2011/01/01:0.0000027755):0.0258660901,MG197197|US|ST_NA|Cluster_NA|2012/01/01:0.0296752630):0.0024681712):0.0000078077,(((KJ474235|PA|ST_NA|Cluster_NA|2011/01/01:0.0225510609,P-421-LES|PAN|ST_NA|Cluster_NA|2014/01/01:0.0145707824):0.0060000575,KJ474622|PA|ST_NA|Cluster_NA|2013/01/01:0.0310426172):0.0031612589,P-277-JHC|PAN|ST_NA|Cluster_NA|2013/01/01:0.0203536339):0.0068844837):0.0014158062,KEXV01016008|BR|ST_NA|Cluster_NA|2015/01/01:0.0235764221):0.0026784755):0.0007695025,(KEXV01015688|BR|ST_NA|Cluster_NA|2015/01/01:0.0257468182,((KEXV01034755|BR|ST_NA|Cluster_NA|2016/01/01:0.0345835296,KEXV01034964|BR|ST_NA|Cluster_NA|2016/01/01:0.0512463758):0.0210341645,MH354434|US|ST_NA|Cluster_NA|2011/01/01:0.0276646798):0.0020831738):0.0054007215):0.0007333933,(((KEXV01007009|BR|ST_NA|Cluster_NA|2014/01/01:0.0226304464,KEXV01015712|BR|ST_NA|Cluster_NA|2015/01/01:0.0168419829):0.0038208169,((KEXV01032482|BR|ST_NA|Cluster_NA|2017/01/01:0.0153291766,(KEXV01046085|BR|ST_NA|Cluster_NA|2017/01/01:0.0288772051,MK041556|BR|ST_NA|Cluster_NA|2016/01/01:0.0232688455):0.0000056921):0.0001620737,(KEXV01037599|BR|ST_NA|Cluster_NA|2017/01/01:0.0028267399,KF700995|BR|ST_NA|Cluster_NA|2012/01/01:0.0051968306):0.0321085999):0.0026954324):0.0021223915,(((((KEXV01008873|BR|ST_NA|Cluster_NA|2015/01/01:0.0114664492,KEXV01033635|BR|ST_NA|Cluster_NA|2016/01/01:0.0172291613):0.0035820011,KEXV01033597|BR|ST_NA|Cluster_NA|2016/01/01:0.0162678298):0.0198211304,(MF457221|US|ST_NA|Cluster_NA|2015/01/01:0.0000027755,MF457324|US|ST_NA|Cluster_NA|2015/01/01:0.0009912275):0.0315535885):0.0057757625,(MG571992|BR|ST_NA|Cluster_NA|2016/01/01:0.0034129848,MK041575|BR|ST_NA|Cluster_NA|2016/01/01:0.0005006562):0.0227083047):0.0021849134,KEXV01042199|BR|ST_NA|Cluster_NA|2016/01/01:0.0191700472):0.0038324713):0.0015504162):0.0000073383):0.0015850980):0.0052788483):0.0000065898):0.0000080296,((((((((((((((((((((((((((((CEC-19-0006|MEX|ST_1|Cluster_NA|2019/07/17:0.0056331144,CEC-21-4890|MEX|ST_1|Cluster_NA|2021/09/20:0.0039079481):0.0026083699,CEC-19-0347|MEX|ST_2|Cluster_NA|2019/09/20:0.0045922491):0.0015153297,CEC-22-6977|MEX|ST_1|Cluster_NA|2022/03/29:0.0079828959):0.0024753381,CEC-21-5251|MEX|ST_2|Cluster_NA|2021/10/18:0.0133536025):0.0024698133,E5163-IELV|MEX|ST_1|Cluster_NA|2017/01/01:0.0050342436):0.0025133605,E1916-JMGH|MEX|ST_1|Cluster_NA|2015/01/01:0.0053883670):0.0019029443,CEC-22-7664|MEX|ST_2|Cluster_NA|2022/05/24:0.0137420832):0.0016240093,E0560-ESP|MEX|ST_3|Cluster_NA|2012/01/01:0.0062380955):0.0071131657,((((CEC-19-0706|MEX|ST_2|Cluster_NA|2019/10/30:0.0213856334,CEC-22-6270|MEX|ST_1|Cluster_NA|2022/01/27:0.0255742602):0.0042430320,(CEC-21-5929|MEX|ST_1|Cluster_NA|2021/12/14:0.0107756366,CEC-22-9373|MEX|ST_2|Cluster_NA|2022/10/21:0.0131013384):0.0115345780):0.0000060886,(((CEC-20-1969|MEX|ST_1|Cluster_NA|2020/11/09:0.0022516709,CEC-22-8383|MEX|ST_2|Cluster_NA|2022/07/20:0.0122218852):0.0098139067,(CEC-21-2621|MEX|ST_1|Cluster_NA|2021/02/10:0.0099332662,E4727-OMDE|MEX|ST_1|Cluster_NA|2017/01/01:0.0078841476):0.0006930485):0.0083471553,CEC-22-7771|MEX|ST_2|Cluster_NA|2022/06/01:0.0119261750):0.0052544368):0.0047751742,((CEC-22-6675|MEX|ST_1|Cluster_NA|2022/03/03:0.0053023680,E2001-EPV|MEX|ST_3|Cluster_NA|2015/01/01:0.0048476164):0.0097752904,1868-ISP|MEX|ST_1|Cluster_NA|2011/01/01:0.0165322850):0.0041616182):0.0016433887):0.0127102347,CEC-21-3018|MEX|ST_1|Cluster_NA|2021/03/22:0.0148284200):0.0065559683,(E1363-JPCH|MEX|ST_3|Cluster_NA|2014/01/01:0.0320151015,E3315-JRD|MEX|ST_3|Cluster_NA|2017/01/01:0.0387371532):0.0034755199):0.0038343355,(MF456130|US|ST_NA|Cluster_NA|2011/01/01:0.0288514289,(E2893-MRFS|MEX|ST_3|Cluster_NA|2016/01/01:0.0071899302,(E4362-UAHH|MEX|ST_3|Cluster_NA|2017/01/01:0.0000077885,E5646-MAAP|MEX|ST_1|Cluster_NA|2017/01/01:0.0058935670):0.0257621285):0.0118739199):0.0000075714):0.0020629444,(((KEXV01029649|BR|ST_NA|Cluster_NA|2015/01/01:0.0054379197,KEXV01036839|BR|ST_NA|Cluster_NA|2016/01/01:0.0092153005):0.0260058509,KEXV01036829|BR|ST_NA|Cluster_NA|2016/01/01:0.0330385975):0.0146241931,(MG942026|US|ST_NA|Cluster_NA|2011/01/01:0.0202834550,E4787-LVH|MEX|ST_3|Cluster_NA|2017/01/01:0.0312279063):0.0082733126):0.0068764212):0.0008854063,((((CEC-20-1182|MEX|ST_2|Cluster_NA|2020/08/17:0.0017197566,(CEC-21-3205|MEX|ST_1|Cluster_NA|2021/04/07:0.0004269851,CEC-22-6655|MEX|ST_1|Cluster_NA|2022/03/02:0.0006706321):0.0000056387):0.0011752895,CEC-21-4030|MEX|ST_1|Cluster_NA|2021/06/17:0.0055085903):0.0383150146,MG943500|US|ST_NA|Cluster_NA|2016/01/01:0.0304704744):0.0042151949,(KEXV01035101|BR|ST_NA|Cluster_NA|2017/01/01:0.0377769510,KEXV01039092|BR|ST_NA|Cluster_NA|2017/01/01:0.0321050665):0.0052289377):0.0042335460):0.0000065826,((((KEXV01034293|BR|ST_NA|Cluster_NA|2016/01/01:0.0553701547,KEXV01037229|BR|ST_NA|Cluster_NA|2017/01/01:0.0404054370):0.0032684349,(KEXV01037201|BR|ST_NA|Cluster_NA|2017/01/01:0.0182272685,KEXV01037232|BR|ST_NA|Cluster_NA|2017/01/01:0.0196058869):0.0111338037):0.0079243675,(KEXV01039242|BR|ST_NA|Cluster_NA|2017/01/01:0.0417968919,KEXV01044780|BR|ST_NA|Cluster_NA|2016/01/01:0.0250223515):0.0018443427):0.0041390798,KEXV01039116|BR|ST_NA|Cluster_NA|2017/01/01:0.0195408143):0.0048722314):0.0005386436,((((CEC-21-4153|MEX|ST_1|Cluster_NA|2021/06/30:0.0015984742,E3900-VVV|MEX|ST_3|Cluster_NA|2017/01/01:0.0094164954):0.0306705888,((E5321-KJTG|MEX|ST_3|Cluster_NA|2017/01/01:0.0096052027,E5322-JDDL|MEX|ST_3|Cluster_NA|2017/01/01:0.0000082229):0.0143009573,E5722-LAOO|MEX|ST_3|Cluster_NA|2017/01/01:0.0235743062):0.0020935798):0.0036790711,(E1465-HRJ|MEX|ST_3|Cluster_NA|2014/01/01:0.0143979737,((E3881-LECO|MEX|ST_3|Cluster_NA|2017/01/01:0.0025495217,E5177-JSV|MEX|ST_1|Cluster_NA|2017/01/01:0.0119920121):0.0097688956,E4459-JAG|MEX|ST_3|Cluster_NA|2017/01/01:0.0210436150):0.0031909903):0.0054508242):0.0135151048,((((KEXV01002520|BR|ST_NA|Cluster_NA|2015/01/01:0.0218475670,KEXV01033928|BR|ST_NA|Cluster_NA|2016/01/01:0.0259119559):0.0013418954,KEXV01033479|BR|ST_NA|Cluster_NA|2017/01/01:0.0187815022):0.0012098651,(KEXV01033340|BR|ST_NA|Cluster_NA|2016/01/01:0.0179090792,KEXV01033409|BR|ST_NA|Cluster_NA|2017/01/01:0.0192321730):0.0130880714):0.0041581373,((KEXV01029327|BR|ST_NA|Cluster_NA|2015/01/01:0.0152012575,KEXV01036032|BR|ST_NA|Cluster_NA|2016/01/01:0.0198891869):0.0020116046,KEXV01031782|BR|ST_NA|Cluster_NA|2017/01/01:0.0182841576):0.0068851511):0.0172586790):0.0017178903):0.0008720697,((((KEXV01014440|BR|ST_NA|Cluster_NA|2014/01/01:0.0230047237,KY579695|US|ST_NA|Cluster_NA|2012/01/01:0.0172879849):0.0034235696,((KU190793|CA|ST_NA|Cluster_NA|2013/01/01:0.0203500242,(H-1496-SFCR|HON|ST_NA|Cluster_NA|2015/01/01:0.0022208535,H-1497-JSRB|HON|ST_NA|Cluster_NA|2015/01/01:0.0007203511):0.0367760449):0.0047070756,((MF455669|US|ST_NA|Cluster_NA|2012/01/01:0.0042029128,(MF455806|US|ST_NA|Cluster_NA|2011/01/01:0.0153378432,MF456804|US|ST_NA|Cluster_NA|2011/01/01:0.0112520939):0.0055814017):0.0076912229,(MF455793|US|ST_NA|Cluster_NA|2011/01/01:0.0315759300,MF456128|US|ST_NA|Cluster_NA|2011/01/01:0.0187768463):0.0074112703):0.0000057333):0.0000055680):0.0056409035,E0184-IAF|MEX|ST_3|Cluster_NA|2012/01/01:0.0197006330):0.0012171999,(MG943458|US|ST_NA|Cluster_NA|2015/01/01:0.0099682798,MK922742|US|ST_NA|Cluster_NA|2018/01/01:0.0182186374):0.0087861273):0.0026016735):0.0005952967,(((((((((((((((KEXV01008878|BR|ST_NA|Cluster_NA|2015/01/01:0.0000027755,((KEXV01009183|BR|ST_NA|Cluster_NA|2015/01/01:0.0018602747,(KEXV01038565|BR|ST_NA|Cluster_NA|2016/01/01:0.0000027755,E1311-LLGP|MEX|ST_3|Cluster_NA|2013/01/01:0.0000027755):0.0000027755):0.0000027755,KEXV01036799|BR|ST_NA|Cluster_NA|2016/01/01:0.0000027755):0.0000027755):0.0000027755,KEXV01008890|BR|ST_NA|Cluster_NA|2015/01/01:0.0000027755):0.0000027755,KEXV01009184|BR|ST_NA|Cluster_NA|2015/01/01:0.0000027755):0.0000027755,KEXV01009185|BR|ST_NA|Cluster_NA|2015/01/01:0.0000027755):0.0000027755,KEXV01037756|BR|ST_NA|Cluster_NA|2016/01/01:0.0050246294):0.0000027755,KEXV01037248|BR|ST_NA|Cluster_NA|2017/01/01:0.0000027755):0.0000027755,KEXV01014398|BR|ST_NA|Cluster_NA|2014/01/01:0.0000027755):0.0000027755,E1344-ASG|MEX|ST_3|Cluster_NA|2013/01/01:0.0000027755):0.0000027755,(KEXV01043879|BR|ST_NA|Cluster_NA|2016/01/01:0.0098493436,KJ474524|PA|ST_NA|Cluster_NA|2012/01/01:0.0034354795):0.0010587135):0.0007261313,KEXV01043849|BR|ST_NA|Cluster_NA|2016/01/01:0.0000027755):0.0000027755,MG943689|US|ST_NA|Cluster_NA|2016/01/01:0.0091823664):0.0033388881,E1390-JMB|MEX|ST_3|Cluster_NA|2014/01/01:0.0088025082):0.0014445147,(KEXV01043807|BR|ST_NA|Cluster_NA|2016/01/01:0.0254425255,E1399-RAMR|MEX|ST_3|Cluster_NA|2014/01/01:0.0119068571):0.0017709140):0.0060387229,(KEXV01037260|BR|ST_NA|Cluster_NA|2017/01/01:0.0171953596,MF455620|US|ST_NA|Cluster_NA|2014/01/01:0.0220756085):0.0028899100):0.0043131042,(((KEXV01014499|BR|ST_NA|Cluster_NA|2014/01/01:0.0097040554,MK922964|US|ST_NA|Cluster_NA|2018/01/01:0.0093678228):0.0268093002,MK922968|US|ST_NA|Cluster_NA|2018/01/01:0.0240724522):0.0024106437,(KEXV01039728|BR|ST_NA|Cluster_NA|2017/01/01:0.0304411784,(((KJ474324|PA|ST_NA|Cluster_NA|2011/01/01:0.0000027755,P-047-ILC|PAN|ST_NA|Cluster_NA|2011/01/01:0.0000027755):0.0189985437,KJ474368|PA|ST_NA|Cluster_NA|2011/01/01:0.0296877147):0.0039785555,P-430-AF|PAN|ST_NA|Cluster_NA|2014/01/01:0.0308343676):0.0095812716):0.0076488034):0.0000059878):0.0000065826):0.0011660704,(((((((((CEC-19-0040|MEX|ST_1|Cluster_NA|2019/07/24:0.0176111536,((((CEC-19-0154|MEX|ST_1|Cluster_NA|2019/08/30:0.0003275050,CEC-22-6323|MEX|ST_1|Cluster_NA|2022/02/01:0.0034910769):0.0054812433,CEC-19-0654|MEX|ST_1|Cluster_NA|2019/10/23:0.0060309776):0.0010617233,(CEC-19-0987|MEX|ST_1|Cluster_NA|2019/12/04:0.0063823945,CEC-21-2363|MEX|ST_1|Cluster_NA|2021/01/13:0.0000027755):0.0006351971):0.0036276010,((CEC-19-0340|MEX|ST_1|Cluster_NA|2019/09/20:0.0013755749,E4735-EERB|MEX|ST_1|Cluster_NA|2017/01/01:0.0028085450):0.0019618136,CEC-22-6299|MEX|ST_1|Cluster_NA|2022/01/31:0.0076517820):0.0009815900):0.0032728577):0.0025827943,CEC-21-3154|MEX|ST_2|Cluster_NA|2021/03/30:0.0128075380):0.0268427409,((KEXV01044956|BR|ST_NA|Cluster_NA|2017/01/01:0.0384159244,MG943789|US|ST_NA|Cluster_NA|2016/01/01:0.0296464800):0.0091183238,KEXV01045621|BR|ST_NA|Cluster_NA|2017/01/01:0.0291085565):0.0036347204):0.0015649373,((E3029-AAJ|MEX|ST_3|Cluster_NA|2016/01/01:0.0106662851,E4048-LMPQ|MEX|ST_3|Cluster_NA|2017/01/01:0.0221157209):0.0244083541,E6127-MISS|MEX|ST_3|Cluster_NA|2018/01/01:0.0239385624):0.0000066115):0.0026281340,((((((((((B-006-DC|BEL|ST_NA|Cluster_NA|2012/01/01:0.0059595097,N-377-DJDC|NIC|ST_NA|Cluster_NA|2016/01/01:0.0074541375):0.0025598339,N-214-MEG|NIC|ST_NA|Cluster_NA|2014/01/01:0.0073968262):0.0007421203,N-065-EWR|NIC|ST_NA|Cluster_NA|2012/01/01:0.0045006722):0.0024033144,(N-152-HJM|NIC|ST_NA|Cluster_NA|2013/01/01:0.0026709314,N-170-SJMC|NIC|ST_NA|Cluster_NA|2013/01/01:0.0013031978):0.0089820363):0.0035474489,N-365-VELP|NIC|ST_NA|Cluster_NA|2016/01/01:0.0075047296):0.0273733477,((N-092-GAVP|NIC|ST_NA|Cluster_NA|2012/01/01:0.0245354253,(N-179-JGAL|NIC|ST_NA|Cluster_NA|2013/01/01:0.0212814027,(N-272-RSC|NIC|ST_NA|Cluster_NA|2014/01/01:0.0039370776,N-319-NAGP|NIC|ST_NA|Cluster_NA|2015/01/01:0.0004613078):0.0039409545):0.0066204655):0.0045782244,(N-132-LCLH|NIC|ST_NA|Cluster_NA|2013/01/01:0.0038400863,N-134-ERGP|NIC|ST_NA|Cluster_NA|2013/01/01:0.0000027755):0.0226839548):0.0092806959):0.0018476338,(((((N-035-SGAR|NIC|ST_NA|Cluster_NA|2012/01/01:0.0015714978,(N-193-MCLR|NIC|ST_NA|Cluster_NA|2013/01/01:0.0056135541,(N-354-JCPB|NIC|ST_NA|Cluster_NA|2015/01/01:0.0054182461,N-401-HARS|NIC|ST_NA|Cluster_NA|2016/01/01:0.0166379618):0.0018632237):0.0035083248):0.0022742875,N-165-EJOR|NIC|ST_NA|Cluster_NA|2013/01/01:0.0061597983):0.0024282155,(N-236-JOMV|NIC|ST_NA|Cluster_NA|2014/01/01:0.0013746243,((N-245-MADT|NIC|ST_NA|Cluster_NA|2014/01/01:0.0000027755,((N-369-EJTR|NIC|ST_NA|Cluster_NA|2016/01/01:0.0000027755,N-371-BJMD|NIC|ST_NA|Cluster_NA|2016/01/01:0.0020248343):0.0029832877,N-378-JCBG|NIC|ST_NA|Cluster_NA|2016/01/01:0.0134812062):0.0006882082):0.0000074989,N-252-LEDC|NIC|ST_NA|Cluster_NA|2014/01/01:0.0058683546):0.0000065826):0.0012935338):0.0017428483,(((N-057-AGAR|NIC|ST_NA|Cluster_NA|2012/01/01:0.0026731070,((N-066-EGTB|NIC|ST_NA|Cluster_NA|2012/01/01:0.0006150182,N-372-MLLL|NIC|ST_NA|Cluster_NA|2016/01/01:0.0037566208):0.0055276408,N-178-AAAG|NIC|ST_NA|Cluster_NA|2013/01/01:0.0048983133):0.0009881644):0.0020678522,N-106-PDSF|NIC|ST_NA|Cluster_NA|2012/01/01:0.0040150945):0.0034386807,N-207-JRNA|NIC|ST_NA|Cluster_NA|2014/01/01:0.0031117259):0.0012591170):0.0022838823,(N-340-LARR|NIC|ST_NA|Cluster_NA|2015/01/01:0.0100588635,N-370-OAGM|NIC|ST_NA|Cluster_NA|2016/01/01:0.0253128211):0.0065406876):0.0176471128):0.0000066215,G-0708|GUA|ST_NA|Cluster_NA|2012/01/01:0.0297073443):0.0011753617,N-187-JANM|NIC|ST_NA|Cluster_NA|2013/01/01:0.0206157917):0.0022207597,(E1041-JAMV|MEX|ST_2|Cluster_NA|2013/01/01:0.0262324993,E6930-AIGH|MEX|ST_3|Cluster_NA|2018/01/01:0.0239746861):0.0057433285):0.0073641727):0.0069497610,(((CEC-19-0918|MEX|ST_1|Cluster_NA|2019/11/27:0.0336660378,(((CEC-21-5896|MEX|ST_1|Cluster_NA|2021/12/10:0.0571574370,(((CEC-22-6646|MEX|ST_1|Cluster_NA|2022/03/01:0.0313830606,(E1906-OKAG|MEX|ST_3|Cluster_NA|2015/01/01:0.0029071867,E1918-RAGR|MEX|ST_3|Cluster_NA|2015/01/01:0.0040533795):0.0125179684):0.0005728590,E3658-SMM|MEX|ST_3|Cluster_NA|2017/01/01:0.0186833595):0.0049328164,MG943044|US|ST_NA|Cluster_NA|2014/01/01:0.0174141364):0.0191624295):0.0026350455,((CEC-22-8648|MEX|ST_1|Cluster_NA|2022/08/17:0.0468660703,(KEXV01036199|BR|ST_NA|Cluster_NA|2017/01/01:0.0233865337,KEXV01036409|BR|ST_NA|Cluster_NA|2017/01/01:0.0232676711):0.0084563747):0.0038814850,(CEC-22-9302|MEX|ST_2|Cluster_NA|2022/10/14:0.0429994914,MG943397|US|ST_NA|Cluster_NA|2015/01/01:0.0286338219):0.0035299438):0.0041386832):0.0019968199,(E2417-PPR|MEX|ST_3|Cluster_NA|2015/01/01:0.0204981077,E7055-GGA|MEX|ST_3|Cluster_NA|2018/01/01:0.0360427577):0.0108240384):0.0000071046):0.0021004408,KY037541|US|ST_NA|Cluster_NA|2011/01/01:0.0166553245):0.0011024276,KY036141|US|ST_NA|Cluster_NA|2011/01/01:0.0216503988):0.0003873664):0.0000082801,((((((((CEC-19-0570|MEX|ST_1|Cluster_NA|2019/10/16:0.0104442984,(CEC-21-3060|MEX|ST_2|Cluster_NA|2021/03/24:0.0011862000,CEC-21-5324|MEX|ST_2|Cluster_NA|2021/10/22:0.0043212257):0.0053619902):0.0052665441,(CEC-21-2832|MEX|ST_1|Cluster_NA|2021/03/03:0.0073480772,CEC-21-5793|MEX|ST_1|Cluster_NA|2021/12/02:0.0031124287):0.0130286774):0.0105045188,((E1099-REMC|MEX|ST_3|Cluster_NA|2013/01/01:0.0000065826,E1103-AOS|MEX|ST_3|Cluster_NA|2013/01/01:0.0044439736):0.0162371059,E1807-OGG|MEX|ST_3|Cluster_NA|2014/01/01:0.0144786617):0.0048261797):0.0107282312,CEC-21-5514|MEX|ST_1|Cluster_NA|2021/11/11:0.0348034346):0.0023652100,E3488-JUVG|MEX|ST_3|Cluster_NA|2017/01/01:0.0215653144):0.0069351939,MH353082|US|ST_NA|Cluster_NA|2012/01/01:0.0234590843):0.0044539319,((((((CEC-21-3740|MEX|ST_2|Cluster_NA|2021/05/21:0.0042360729,CEC-22-9750|MEX|ST_2|Cluster_NA|2022/12/05:0.0044563615):0.0123726170,(CEC-22-6623|MEX|ST_1|Cluster_NA|2022/02/28:0.0007270278,CEC-22-7769|MEX|ST_1|Cluster_NA|2022/06/01:0.0084826564):0.0095914584):0.0317207603,MG942509|US|ST_NA|Cluster_NA|2012/01/01:0.0320766778):0.0031780489,(MG942384|US|ST_NA|Cluster_NA|2012/01/01:0.0204797121,(MH354836|US|ST_NA|Cluster_NA|2013/01/01:0.0111887352,(MH355039|US|ST_NA|Cluster_NA|2015/01/01:0.0044963861,MH355242|US|ST_NA|Cluster_NA|2014/01/01:0.0013346345):0.0082245362):0.0099514647):0.0257160751):0.0022193941,((MF455945|US|ST_NA|Cluster_NA|2012/01/01:0.0131521117,MH355116|US|ST_NA|Cluster_NA|2015/01/01:0.0297787341):0.0045937430,MF456895|US|ST_NA|Cluster_NA|2011/01/01:0.0232068302):0.0087369531):0.0015839033,((((KEXV01008596|BR|ST_NA|Cluster_NA|2015/01/01:0.0490151666,(((KEXV01009273|BR|ST_NA|Cluster_NA|2015/01/01:0.0345974287,KEXV01044772|BR|ST_NA|Cluster_NA|2016/01/01:0.0166996600):0.0073036941,(KEXV01009329|BR|ST_NA|Cluster_NA|2015/01/01:0.0208248580,KEXV01040622|BR|ST_NA|Cluster_NA|2016/01/01:0.0184124831):0.0097269730):0.0023561591,KEXV01039636|BR|ST_NA|Cluster_NA|2017/01/01:0.0312747661):0.0096058010):0.0035349210,KEXV01029686|BR|ST_NA|Cluster_NA|2015/01/01:0.0287914616):0.0000065258,((KJ474290|PA|ST_NA|Cluster_NA|2011/01/01:0.0000027755,P-007-JDD|PAN|ST_NA|Cluster_NA|2011/01/01:0.0000027755):0.0297032883,MG942473|US|ST_NA|Cluster_NA|2012/01/01:0.0195933376):0.0006033018):0.0027246032,(((KJ722966|US|ST_NA|Cluster_NA|2011/01/01:0.0006439432,KJ723218|US|ST_NA|Cluster_NA|2011/01/01:0.0009393475):0.0000027755,KJ723134|US|ST_NA|Cluster_NA|2011/01/01:0.0007948884):0.0213841798,E2423-GPF|MEX|ST_3|Cluster_NA|2015/01/01:0.0249254361):0.0132594093):0.0016665502):0.0000060495):0.0000061784,((MF456776|US|ST_NA|Cluster_NA|2013/01/01:0.0423682286,N-399-NACG|NIC|ST_NA|Cluster_NA|2016/01/01:0.0411818603):0.0018586083,(MH352780|US|ST_NA|Cluster_NA|2011/01/01:0.0184147139,(((MH355200|US|ST_NA|Cluster_NA|2014/01/01:0.0353809592,(E4849-SBQ|MEX|ST_3|Cluster_NA|2017/01/01:0.0143305458,(E6093-MPRV|MEX|ST_3|Cluster_NA|2018/01/01:0.0332659750,E6338-JAGM|MEX|ST_3|Cluster_NA|2018/01/01:0.0149411642):0.0017423666):0.0188864392):0.0059445132,E5931-RAAP|MEX|ST_3|Cluster_NA|2018/01/01:0.0344045184):0.0014878225,E0178-MCR|MEX|ST_3|Cluster_NA|2011/01/01:0.0288257143):0.0033683148):0.0018264498):0.0040149453):0.0026867927):0.0005518984,((((((CEC-21-4675|MEX|ST_1|Cluster_NA|2021/08/25:0.0011652651,CEC-22-9353|MEX|ST_2|Cluster_NA|2022/10/20:0.0013895474):0.0111832335,E4980-REAC|MEX|ST_3|Cluster_NA|2017/01/01:0.0077214918):0.0301894678,(KEXV01032546|BR|ST_NA|Cluster_NA|2017/01/01:0.0356593785,MG943538|US|ST_NA|Cluster_NA|2016/01/01:0.0243528364):0.0121550752):0.0022069400,((((KEXV01014598|BR|ST_NA|Cluster_NA|2014/01/01:0.0403924846,((KJ474495|PA|ST_NA|Cluster_NA|2012/01/01:0.0000027755,P-137-EM|PAN|ST_NA|Cluster_NA|2012/01/01:0.0000027755):0.0171380922,P-436-FT|PAN|ST_NA|Cluster_NA|2014/01/01:0.0052558827):0.0186162071):0.0060620822,(((KJ474297|PA|ST_NA|Cluster_NA|2011/01/01:0.0000027755,P-019-EEL|PAN|ST_NA|Cluster_NA|2011/01/01:0.0000027755):0.0009950807,(KJ474301|PA|ST_NA|Cluster_NA|2011/01/01:0.0000027755,P-023-SCC|PAN|ST_NA|Cluster_NA|2011/01/01:0.0000027755):0.0055816984):0.0043825192,P-323-JS|PAN|ST_NA|Cluster_NA|2014/01/01:0.0136017800):0.0233147227):0.0057420286,MF455676|US|ST_NA|Cluster_NA|2013/01/01:0.0446046473):0.0055182602,(KEXV01039914|BR|ST_NA|Cluster_NA|2016/01/01:0.0270369495,E6770-CES|MEX|ST_3|Cluster_NA|2018/01/01:0.0252675745):0.0037540823):0.0005930948):0.0000080585,(KEXV01002458|BR|ST_NA|Cluster_NA|2015/01/01:0.0185644023,KEXV01046052|BR|ST_NA|Cluster_NA|2017/01/01:0.0432804461):0.0134087445):0.0052458215,(((CEC-21-5814|MEX|ST_1|Cluster_NA|2021/12/06:0.0058466148,CEC-22-9102|MEX|ST_1|Cluster_NA|2022/09/27:0.0049565089):0.0440380176,KEXV01034609|BR|ST_NA|Cluster_NA|2016/01/01:0.0343661016):0.0142803949,(((E2062-JIMV|MEX|ST_3|Cluster_NA|2015/01/01:0.0188782017,((E3694-JCRS|MEX|ST_3|Cluster_NA|2017/01/01:0.0000065826,E3695-VMLM|MEX|ST_3|Cluster_NA|2017/01/01:0.0083631389):0.0165911095,E5341-JASA|MEX|ST_3|Cluster_NA|2017/01/01:0.0216360133):0.0000363658):0.0024830660,E3087-EGC|MEX|ST_3|Cluster_NA|2016/01/01:0.0206779386):0.0093611889,(E3131-JAPR|MEX|ST_3|Cluster_NA|2016/01/01:0.0238524984,E5871-SAHC|MEX|ST_3|Cluster_NA|2018/01/01:0.0115543892):0.0027294029):0.0124143930):0.0012433345):0.0008956180):0.0004204505,((((((((CEC-19-0477|MEX|ST_1|Cluster_NA|2019/10/07:0.0151341648,E4890-JDGV|MEX|ST_2|Cluster_NA|2017/01/01:0.0244154066):0.0045352261,((((CEC-19-0993|MEX|ST_1|Cluster_NA|2019/12/09:0.0015677466,((CEC-21-3428|MEX|ST_2|Cluster_NA|2021/04/23:0.0002316116,CEC-21-5568|MEX|ST_1|Cluster_NA|2021/11/17:0.0015843981):0.0124064864,CEC-22-8010|MEX|ST_2|Cluster_NA|2022/06/20:0.0049173733):0.0015686820):0.0006890171,CEC-22-5973|MEX|ST_1|Cluster_NA|2022/01/04:0.0117278521):0.0096539772,CEC-20-1783|MEX|ST_2|Cluster_NA|2020/10/21:0.0208141881):0.0055587392,(CEC-20-1625|MEX|ST_2|Cluster_NA|2020/10/06:0.0008871893,CEC-21-4130|MEX|ST_2|Cluster_NA|2021/06/28:0.0062984011):0.0099861015):0.0050119295):0.0264683314,(KEXV01039102|BR|ST_NA|Cluster_NA|2017/01/01:0.0223374883,KEXV01039500|BR|ST_NA|Cluster_NA|2017/01/01:0.0319315211):0.0125265174):0.0034310364,(MK922842|US|ST_NA|Cluster_NA|2018/01/01:0.0423463519,(OM206022|US|ST_NA|Cluster_NA|2019/01/01:0.0328141225,E7250-LACA|MEX|ST_3|Cluster_NA|2018/01/01:0.0415383918):0.0069423386):0.0043564536):0.0030235209,((((CEC-19-0961|MEX|ST_1|Cluster_NA|2019/12/04:0.0233193537,(((CEC-20-1499|MEX|ST_2|Cluster_NA|2020/09/22:0.0057161422,E6021-ANPL|MEX|ST_3|Cluster_NA|2018/01/01:0.0000065826):0.0095141802,E0404-WGA|MEX|ST_3|Cluster_NA|2012/01/01:0.0057646729):0.0017186829,E3525-AEMV|MEX|ST_3|Cluster_NA|2017/01/01:0.0130497921):0.0027768334):0.0014318705,((CEC-21-4704|MEX|ST_1|Cluster_NA|2021/08/30:0.0021085850,CEC-21-5485|MEX|ST_1|Cluster_NA|2021/11/08:0.0027476733):0.0016415640,E4775-AVC|MEX|ST_3|Cluster_NA|2017/01/01:0.0038317465):0.0115274687):0.0039191721,(E1070-NRAP|MEX|ST_3|Cluster_NA|2013/01/01:0.0054094419,E1134-SBB|MEX|ST_3|Cluster_NA|2013/01/01:0.0000027755):0.0072848982):0.0000072948,CEC-22-7533|MEX|ST_1|Cluster_NA|2022/05/17:0.0106248990):0.0230025230):0.0006361762,((KEXV01035585|BR|ST_NA|Cluster_NA|2016/01/01:0.0408650424,MF457292|US|ST_NA|Cluster_NA|2011/01/01:0.0173109356):0.0039128899,MH354906|US|ST_NA|Cluster_NA|2013/01/01:0.0220659278):0.0067100187):0.0000070855,((CEC-22-6541|MEX|ST_1|Cluster_NA|2022/02/21:0.0245799035,KC473835|US|ST_NA|Cluster_NA|2011/01/01:0.0402948818):0.0038451279,(MF456056|US|ST_NA|Cluster_NA|2011/01/01:0.0357011691,E4168-AGV|MEX|ST_3|Cluster_NA|2017/01/01:0.0178226646):0.0085367702):0.0036601269):0.0006084516,((((((((((CEC-19-1031|MEX|ST_1|Cluster_NA|2019/12/11:0.0069888395,(CEC-22-6357|MEX|ST_2|Cluster_NA|2022/02/02:0.0047901396,CEC-22-8619|MEX|ST_1|Cluster_NA|2022/08/15:0.0086161308):0.0013883772):0.0000065826,((CEC-21-3560|MEX|ST_1|Cluster_NA|2021/05/06:0.0053730094,((CEC-21-4613|MEX|ST_1|Cluster_NA|2021/08/18:0.0069279867,CEC-22-7643|MEX|ST_1|Cluster_NA|2022/05/24:0.0122779479):0.0022322519,CEC-21-4815|MEX|ST_1|Cluster_NA|2021/09/10:0.0031800518):0.0017857032):0.0059395236,CEC-22-8685|MEX|ST_1|Cluster_NA|2022/08/19:0.0057933046):0.0016409197):0.0019770493,CEC-22-9065|MEX|ST_2|Cluster_NA|2022/09/23:0.0119426121):0.0106586979,CEC-22-6969|MEX|ST_1|Cluster_NA|2022/03/29:0.0088907891):0.0280644998,E5958-HFVG|MEX|ST_3|Cluster_NA|2018/01/01:0.0450843114):0.0065831236,(E0080-FOGM|MEX|ST_3|Cluster_NA|2011/01/01:0.0319334266,E3709-AMR|MEX|ST_3|Cluster_NA|2017/01/01:0.0256543665):0.0190320086):0.0014018245,(KEXV01015792|BR|ST_NA|Cluster_NA|2015/01/01:0.0342637815,KF700962|BR|ST_NA|Cluster_NA|2011/01/01:0.0253218780):0.0066491174):0.0018382750,((CEC-21-2829|MEX|ST_1|Cluster_NA|2021/03/02:0.0487513297,KEXV01015568|BR|ST_NA|Cluster_NA|2015/01/01:0.0302102116):0.0091681340,(((((MG943062|US|ST_NA|Cluster_NA|2014/01/01:0.0086693616,MG943068|US|ST_NA|Cluster_NA|2014/01/01:0.0059659019):0.0064522768,(E2288-JTT|MEX|ST_3|Cluster_NA|2015/01/01:0.0158160037,E6428-HHGP|MEX|ST_3|Cluster_NA|2018/01/01:0.0302362374):0.0009224123):0.0010177624,E0363-EAI|MEX|ST_3|Cluster_NA|2012/01/01:0.0234807006):0.0028323513,E3450-LACR|MEX|ST_3|Cluster_NA|2017/01/01:0.0223440373):0.0076299205,E2241-PAM|MEX|ST_3|Cluster_NA|2015/01/01:0.0189889726):0.0161134779):0.0011584932):0.0024585021,(KEXV01046024|BR|ST_NA|Cluster_NA|2017/01/01:0.0183730496,E1413-AAL|MEX|ST_3|Cluster_NA|2014/01/01:0.0256481109):0.0026010571):0.0000060080,((((KEXV01015297|BR|ST_NA|Cluster_NA|2014/01/01:0.0430176304,KEXV01035440|BR|ST_NA|Cluster_NA|2017/01/01:0.0219271931):0.0187090067,(KEXV01045011|BR|ST_NA|Cluster_NA|2017/01/01:0.0426725824,KEXV01046649|BR|ST_NA|Cluster_NA|2017/01/01:0.0414963694):0.0005678808):0.0029266842,(KEXV01016303|BR|ST_NA|Cluster_NA|2015/01/01:0.0337483297,((MH352798|US|ST_NA|Cluster_NA|2011/01/01:0.0190724737,MH355143|US|ST_NA|Cluster_NA|2014/01/01:0.0152607733):0.0131060877,(E1730-MML|MEX|ST_3|Cluster_NA|2014/01/01:0.0128440971,E4782-FJMA|MEX|ST_3|Cluster_NA|2017/01/01:0.0137791264):0.0191778758):0.0058188259):0.0000060663):0.0085041049,(((KEXV01043204|BR|ST_NA|Cluster_NA|2016/01/01:0.0200244558,(KR066197|BR|ST_NA|Cluster_NA|2014/01/01:0.0074616725,KR066198|BR|ST_NA|Cluster_NA|2014/01/01:0.0100717298):0.0122840186):0.0221258866,MF456550|US|ST_NA|Cluster_NA|2012/01/01:0.0303245689):0.0065595985,((((MG800380|US|ST_NA|Cluster_NA|2011/01/01:0.0033405363,MG942798|US|ST_NA|Cluster_NA|2013/01/01:0.0000027755):0.0010072803,MG943596|US|ST_NA|Cluster_NA|2016/01/01:0.0031550035):0.0147858330,MG942286|US|ST_NA|Cluster_NA|2012/01/01:0.0146301106):0.0046812865,(E2892-ALA|MEX|ST_3|Cluster_NA|2016/01/01:0.0001966488,E2898-LDCR|MEX|ST_3|Cluster_NA|2016/01/01:0.0056420985):0.0118285755):0.0214269736):0.0015983180):0.0024687991):0.0024876628):0.0000077233):0.0004129685):0.0037364857,(((((((((((CEC-19-0741|MEX|ST_2|Cluster_NA|2019/11/06:0.0235923232,MT741185|MQ|ST_NA|Cluster_NA|2016/01/01:0.0585781457):0.0085825780,E1042-JMRT|MEX|ST_1|Cluster_NA|2013/01/01:0.0271209301):0.0041392913,(KEXV01038041|BR|ST_NA|Cluster_NA|2017/01/01:0.0324365857,KT998249|GF|ST_NA|Cluster_NA|2011/01/01:0.0198823127):0.0073946408):0.0000056511,(((CEC-20-0914|MEX|ST_1|Cluster_NA|2020/07/14:0.0431776518,(E6160-GPG|MEX|ST_3|Cluster_NA|2018/01/01:0.0184629560,E7114-RRL|MEX|ST_3|Cluster_NA|2018/01/01:0.0168080085):0.0215073047):0.0032003637,(CEC-22-8127|MEX|ST_1|Cluster_NA|2022/06/29:0.0242085897,E4973-ESM|MEX|ST_3|Cluster_NA|2017/01/01:0.0239549321):0.0002424359):0.0037280657,CEC-21-4134|MEX|ST_2|Cluster_NA|2021/06/28:0.0286578368):0.0052042211):0.0020672634,(KJ474519|PA|ST_NA|Cluster_NA|2012/01/01:0.0000027755,P-168-RB|PAN|ST_NA|Cluster_NA|2012/01/01:0.0000027755):0.0350270251):0.0066165600,(KEXV01040853|BR|ST_NA|Cluster_NA|2016/01/01:0.0279047929,KEXV01041620|BR|ST_NA|Cluster_NA|2017/01/01:0.0170671359):0.0147850295):0.0021762362,(KEXV01015740|BR|ST_NA|Cluster_NA|2015/01/01:0.0393631525,MN528240|BR|ST_NA|Cluster_NA|2015/01/01:0.0196371276):0.0120855347):0.0019329321,(KEXV01038033|BR|ST_NA|Cluster_NA|2017/01/01:0.0106208833,G-0559|GUA|ST_NA|Cluster_NA|2012/01/01:0.0304304066):0.0078041613):0.0008232619,((KEXV01032380|BR|ST_NA|Cluster_NA|2016/01/01:0.0267090876,KEXV01039283|BR|ST_NA|Cluster_NA|2017/01/01:0.0444782289):0.0092635131,(KEXV01039559|BR|ST_NA|Cluster_NA|2017/01/01:0.0188635910,((KEXV01041573|BR|ST_NA|Cluster_NA|2017/01/01:0.0299905685,KEXV01042720|BR|ST_NA|Cluster_NA|2017/01/01:0.0356866909):0.0060850092,KEXV01038228|BR|ST_NA|Cluster_NA|2016/01/01:0.0379943461):0.0016628396):0.0039628707):0.0011766644):0.0003294818,(((((((CEC-21-2505|MEX|ST_1|Cluster_NA|2021/01/28:0.0332712562,CEC-22-6285|MEX|ST_2|Cluster_NA|2022/01/27:0.0211720704):0.0135990787,KEXV01043728|BR|ST_NA|Cluster_NA|2016/01/01:0.0447490743):0.0043124247,((KEXV01012457|BR|ST_NA|Cluster_NA|2015/01/01:0.0265588424,((KEXV01015291|BR|ST_NA|Cluster_NA|2014/01/01:0.0063302133,KEXV01046450|BR|ST_NA|Cluster_NA|2017/01/01:0.0202596349):0.0273451850,MG942905|US|ST_NA|Cluster_NA|2014/01/01:0.0336878711):0.0052398313):0.0059008294,KEXV01041602|BR|ST_NA|Cluster_NA|2017/01/01:0.0358643309):0.0000055861):0.0021437875,(KU190677|CA|ST_NA|Cluster_NA|2012/01/01:0.0216319104,MK580217|US|ST_NA|Cluster_NA|2016/01/01:0.0292518701):0.0021163866):0.0010703860,(KU190664|CA|ST_NA|Cluster_NA|2012/01/01:0.0172916037,MF455954|US|ST_NA|Cluster_NA|2013/01/01:0.0077699877):0.0296939769):0.0009551285,KEXV01046518|BR|ST_NA|Cluster_NA|2017/01/01:0.0298466929):0.0021186153,(((((CEC-22-6429|MEX|ST_1|Cluster_NA|2022/02/10:0.0166123241,E6119-JACM|MEX|ST_3|Cluster_NA|2018/01/01:0.0223546284):0.0162289380,E1251-MEJA|MEX|ST_3|Cluster_NA|2013/01/01:0.0141837789):0.0040203135,(CEC-22-8832|MEX|ST_1|Cluster_NA|2022/09/01:0.0091489931,CEC-22-8836|MEX|ST_2|Cluster_NA|2022/08/31:0.0099053369):0.0217885193):0.0020261477,E1214-RCR|MEX|ST_3|Cluster_NA|2013/01/01:0.0101448355):0.0146676966,KEXV01014455|BR|ST_NA|Cluster_NA|2014/01/01:0.0279498735):0.0011390717):0.0020734441):0.0001374349,(((CEC-20-1711|MEX|ST_1|Cluster_NA|2020/10/14:0.0422411715,((((KEXV01015668|BR|ST_NA|Cluster_NA|2015/01/01:0.0105702312,KEXV01015721|BR|ST_NA|Cluster_NA|2015/01/01:0.0124835720):0.0000027755,KEXV01045441|BR|ST_NA|Cluster_NA|2017/01/01:0.0075347519):0.0272812632,MF455705|US|ST_NA|Cluster_NA|2011/01/01:0.0176155382):0.0041568293,(KEXV01038100|BR|ST_NA|Cluster_NA|2017/01/01:0.0387861399,((E2203-LAGR|MEX|ST_1|Cluster_NA|2015/01/01:0.0237817040,E6493-ERT|MEX|ST_3|Cluster_NA|2018/01/01:0.0078997435):0.0149904905,E7447-NJSC|MEX|ST_3|Cluster_NA|2018/01/01:0.0352695820):0.0043639910):0.0000064956):0.0035664126):0.0000079823,((((((KEXV01037811|BR|ST_NA|Cluster_NA|2016/01/01:0.0158693131,(KEXV01037945|BR|ST_NA|Cluster_NA|2016/01/01:0.0098170197,KEXV01038018|BR|ST_NA|Cluster_NA|2017/01/01:0.0124475901):0.0023516907):0.0038865028,KEXV01037899|BR|ST_NA|Cluster_NA|2016/01/01:0.0120594522):0.0242065797,MG942344|US|ST_NA|Cluster_NA|2012/01/01:0.0361490467):0.0069741749,((MG942260|US|ST_NA|Cluster_NA|2011/01/01:0.0000027755,MG942503|US|ST_NA|Cluster_NA|2012/01/01:0.0008125606):0.0023845968,MG943086|US|ST_NA|Cluster_NA|2014/01/01:0.0035173179):0.0320930871):0.0011155391,(KEXV01039389|BR|ST_NA|Cluster_NA|2017/01/01:0.0249724291,KEXV01045502|BR|ST_NA|Cluster_NA|2017/01/01:0.0473657912):0.0035446193):0.0056524380,(MF456961|US|ST_NA|Cluster_NA|2012/01/01:0.0108027133,(MF457297|US|ST_NA|Cluster_NA|2011/01/01:0.0091315430,OM208811|US|ST_NA|Cluster_NA|2019/01/01:0.0067221313):0.0049711369):0.0163976055):0.0018951217):0.0022878078,(((((((KEXV01009214|BR|ST_NA|Cluster_NA|2015/01/01:0.0000027755,KEXV01040702|BR|ST_NA|Cluster_NA|2016/01/01:0.0103078165):0.0000065898,KEXV01040501|BR|ST_NA|Cluster_NA|2016/01/01:0.0059725245):0.0044511575,KEXV01041831|BR|ST_NA|Cluster_NA|2017/01/01:0.0221299673):0.0093826246,KEXV01040716|BR|ST_NA|Cluster_NA|2016/01/01:0.0207682829):0.0116530002,((KEXV01031655|BR|ST_NA|Cluster_NA|2016/01/01:0.0202765322,KEXV01031808|BR|ST_NA|Cluster_NA|2017/01/01:0.0233990789):0.0049668656,KEXV01031826|BR|ST_NA|Cluster_NA|2017/01/01:0.0060207806):0.0264285650):0.0033750967,((((KEXV01014608|BR|ST_NA|Cluster_NA|2014/01/01:0.0167823871,KEXV01046462|BR|ST_NA|Cluster_NA|2017/01/01:0.0150585765):0.0036771826,KEXV01033012|BR|ST_NA|Cluster_NA|2016/01/01:0.0181799279):0.0145592208,((KEXV01032687|BR|ST_NA|Cluster_NA|2017/01/01:0.0309949881,KEXV01033513|BR|ST_NA|Cluster_NA|2017/01/01:0.0316328757):0.0050970772,(KEXV01033383|BR|ST_NA|Cluster_NA|2016/01/01:0.0583669067,KEXV01044631|BR|ST_NA|Cluster_NA|2016/01/01:0.0158931156):0.0030174268):0.0052521067):0.0029481850,KEXV01044140|BR|ST_NA|Cluster_NA|2016/01/01:0.0139294812):0.0073649363):0.0032917647,(KEXV01043264|BR|ST_NA|Cluster_NA|2016/01/01:0.0214364101,KY035699|US|ST_NA|Cluster_NA|2011/01/01:0.0233252842):0.0032636879):0.0020673002):0.0026273479):0.0014662140):0.0008531382,((((((((((((((((CEC-19-0108|MEX|ST_1|Cluster_NA|2019/08/23:0.0074424966,((CEC-19-0583|MEX|ST_1|Cluster_NA|2019/10/16:0.0000027755,CEC-21-3159|MEX|ST_1|Cluster_NA|2021/04/05:0.0000027755):0.0061084310,CEC-20-1739|MEX|ST_1|Cluster_NA|2020/10/15:0.0003879435):0.0020014441):0.0159025246,(((CEC-19-0291|MEX|ST_2|Cluster_NA|2019/09/13:0.0057587919,(CEC-20-1940|MEX|ST_2|Cluster_NA|2020/11/04:0.0093503542,CEC-21-5020|MEX|ST_1|Cluster_NA|2021/09/29:0.0050828631):0.0011322471):0.0029230256,(CEC-21-3421|MEX|ST_1|Cluster_NA|2021/04/23:0.0081872751,(CEC-21-5382|MEX|ST_1|Cluster_NA|2021/10/27:0.0086737089,E2992-GAFM|MEX|ST_1|Cluster_NA|2016/01/01:0.0019849832):0.0011039445):0.0008065161):0.0094817558,CEC-22-7453|MEX|ST_1|Cluster_NA|2022/05/10:0.0326758470):0.0030134967):0.0087043328,(((((CEC-19-0234|MEX|ST_2|Cluster_NA|2019/09/09:0.0025499650,(CEC-19-0550|MEX|ST_1|Cluster_NA|2019/10/14:0.0018304693,CEC-20-1732|MEX|ST_2|Cluster_NA|2020/10/15:0.0014508208):0.0010717807):0.0003016682,CEC-19-0364|MEX|ST_1|Cluster_NA|2019/09/24:0.0077004789):0.0005960520,CEC-22-6252|MEX|ST_1|Cluster_NA|2022/01/25:0.0087485964):0.0080795357,E5521-KBNM|MEX|ST_1|Cluster_NA|2017/01/01:0.0089898876):0.0068336660,CEC-22-7658|MEX|ST_1|Cluster_NA|2022/05/24:0.0209754054):0.0095289520):0.0024260411,(CEC-21-2556|MEX|ST_2|Cluster_NA|2021/02/04:0.0193074955,(E1015-CGO|MEX|ST_3|Cluster_NA|2013/01/01:0.0179969899,E6776-PKC|MEX|ST_3|Cluster_NA|2018/01/01:0.0114296957):0.0058997476):0.0133173116):0.0000806664,E2282-RBS|MEX|ST_3|Cluster_NA|2015/01/01:0.0230157679):0.0090862530,KEXV01044403|BR|ST_NA|Cluster_NA|2016/01/01:0.0332202694):0.0058323453,MG943142|US|ST_NA|Cluster_NA|2014/01/01:0.0404134272):0.0016602599,((KEXV01039313|BR|ST_NA|Cluster_NA|2017/01/01:0.0307383597,KEXV01046240|BR|ST_NA|Cluster_NA|2017/01/01:0.0296156734):0.0089278795,(KEXV01045147|BR|ST_NA|Cluster_NA|2017/01/01:0.0104672056,KEXV01046273|BR|ST_NA|Cluster_NA|2017/01/01:0.0288397464):0.0243406269):0.0041829086):0.0018703528,((((KEXV01015336|BR|ST_NA|Cluster_NA|2014/01/01:0.0030377747,KEXV01016176|BR|ST_NA|Cluster_NA|2015/01/01:0.0020445913):0.0154539317,(KEXV01015541|BR|ST_NA|Cluster_NA|2015/01/01:0.0259546697,KEXV01044747|BR|ST_NA|Cluster_NA|2016/01/01:0.0145337240):0.0090497451):0.0034429232,(KEXV01038822|BR|ST_NA|Cluster_NA|2016/01/01:0.0311814007,KEXV01043847|BR|ST_NA|Cluster_NA|2016/01/01:0.0352983787):0.0079209052):0.0035870450,(((((KEXV01016232|BR|ST_NA|Cluster_NA|2015/01/01:0.0347219976,KEXV01045008|BR|ST_NA|Cluster_NA|2017/01/01:0.0270267748):0.0070389674,MF457307|US|ST_NA|Cluster_NA|2014/01/01:0.0365735325):0.0008427070,KEXV01034713|BR|ST_NA|Cluster_NA|2016/01/01:0.0382612787):0.0025205969,KEXV01046079|BR|ST_NA|Cluster_NA|2017/01/01:0.0346001133):0.0037245013,(KEXV01036253|BR|ST_NA|Cluster_NA|2017/01/01:0.0298156404,KEXV01036437|BR|ST_NA|Cluster_NA|2017/01/01:0.0314610422):0.0214488796):0.0000074492):0.0011811768):0.0010810608,((((((((CEC-22-7166|MEX|ST_1|Cluster_NA|2022/04/11:0.0144371861,E2052-PFC|MEX|ST_3|Cluster_NA|2015/01/01:0.0133636688):0.0026065076,(E2924-YECF|MEX|ST_3|Cluster_NA|2016/01/01:0.0059700462,E3645-JAHJ|MEX|ST_3|Cluster_NA|2017/01/01:0.0083852530):0.0012130552):0.0134906542,(E5475-ARP|MEX|ST_3|Cluster_NA|2017/01/01:0.0112057124,E5733-SMM|MEX|ST_3|Cluster_NA|2017/01/01:0.0134669549):0.0109599327):0.0166089132,E1192-DMP|MEX|ST_3|Cluster_NA|2013/01/01:0.0367389422):0.0009905420,E2848-SMM|MEX|ST_3|Cluster_NA|2016/01/01:0.0174560426):0.0030314994,E1436-CPS|MEX|ST_3|Cluster_NA|2014/01/01:0.0195600394):0.0084597146,(JX194186|CU|ST_NA|Cluster_NA|2011/01/01:0.0378823887,KEXV01029365|BR|ST_NA|Cluster_NA|2015/01/01:0.0400933190):0.0067729430):0.0010117314,((((KEXV01012143|BR|ST_NA|Cluster_NA|2015/01/01:0.0227085230,KEXV01035726|BR|ST_NA|Cluster_NA|2016/01/01:0.0261114088):0.0045163952,(KEXV01040964|BR|ST_NA|Cluster_NA|2016/01/01:0.0378270173,KEXV01046529|BR|ST_NA|Cluster_NA|2017/01/01:0.0346257971):0.0030263344):0.0037083881,((KEXV01029419|BR|ST_NA|Cluster_NA|2016/01/01:0.0735181379,MW545385|BR|ST_NA|Cluster_NA|2018/01/01:0.0280956875):0.0133669416,KEXV01031912|BR|ST_NA|Cluster_NA|2017/01/01:0.0500385764):0.0010615594):0.0059078627,((KEXV01036646|BR|ST_NA|Cluster_NA|2017/01/01:0.0213555014,KEXV01043600|BR|ST_NA|Cluster_NA|2016/01/01:0.0344808491):0.0059847339,(((((E1242-MTCC|MEX|ST_3|Cluster_NA|2013/01/01:0.0166418175,(E4960-JRMG|MEX|ST_3|Cluster_NA|2017/01/01:0.0033661131,E6981-LFXC|MEX|ST_3|Cluster_NA|2018/01/01:0.0055343827):0.0214234735):0.0064558692,(E7275-ACS|MEX|ST_3|Cluster_NA|2018/01/01:0.0000027755,E7278-ECJB|MEX|ST_3|Cluster_NA|2018/01/01:0.0000027755):0.0312335227):0.0000083185,E6149-JMRH|MEX|ST_3|Cluster_NA|2018/01/01:0.0377082223):0.0011496872,(E1333-SMS|MEX|ST_3|Cluster_NA|2013/01/01:0.0236985292,E7471-MANC|MEX|ST_3|Cluster_NA|2018/01/01:0.0133133527):0.0029949148):0.0070813713,E1576-MYR|MEX|ST_3|Cluster_NA|2014/01/01:0.0277845774):0.0169560771):0.0000076720):0.0022834900):0.0026304006):0.0000058658,(KY037047|US|ST_NA|Cluster_NA|2012/01/01:0.0257666422,((G-0095|GUA|ST_NA|Cluster_NA|2011/01/01:0.0026096383,G-0719|GUA|ST_NA|Cluster_NA|2012/01/01:0.0113682374):0.0200873448,(G-0868|GUA|ST_NA|Cluster_NA|2013/01/01:0.0115259905,(((G-1102|GUA|ST_NA|Cluster_NA|2013/01/01:0.0021602452,G-1781-WEMV|GUA|ST_NA|Cluster_NA|2016/01/01:0.0042074353):0.0038741656,G-1368|GUA|ST_NA|Cluster_NA|2014/01/01:0.0047577535):0.0126131636,G-1245|GUA|ST_NA|Cluster_NA|2014/01/01:0.0044428647):0.0009553699):0.0096650673):0.0112024059):0.0084113183):0.0022365524,((KEXV01035270|BR|ST_NA|Cluster_NA|2017/01/01:0.0338854336,KEXV01038706|BR|ST_NA|Cluster_NA|2016/01/01:0.0380542255):0.0030071605,KEXV01036773|BR|ST_NA|Cluster_NA|2016/01/01:0.0321207493):0.0057017116):0.0000062745,(((((KEXV01015538|BR|ST_NA|Cluster_NA|2015/01/01:0.0347137457,KEXV01033282|BR|ST_NA|Cluster_NA|2017/01/01:0.0354920702):0.0000065012,KEXV01043005|BR|ST_NA|Cluster_NA|2016/01/01:0.0178082765):0.0036461958,(KEXV01045960|BR|ST_NA|Cluster_NA|2017/01/01:0.0149973860,KEXV01046116|BR|ST_NA|Cluster_NA|2017/01/01:0.0107287231):0.0093247960):0.0015836505,((KEXV01016337|BR|ST_NA|Cluster_NA|2015/01/01:0.0230379619,KEXV01035483|BR|ST_NA|Cluster_NA|2017/01/01:0.0222849514):0.0022796477,KEXV01034212|BR|ST_NA|Cluster_NA|2016/01/01:0.0257469064):0.0000057671):0.0067777568,((((KEXV01032396|BR|ST_NA|Cluster_NA|2016/01/01:0.0225310022,KEXV01045382|BR|ST_NA|Cluster_NA|2017/01/01:0.0274336080):0.0050853736,KEXV01033592|BR|ST_NA|Cluster_NA|2016/01/01:0.0177763611):0.0019670793,((KEXV01039566|BR|ST_NA|Cluster_NA|2017/01/01:0.0232088234,MG572010|BR|ST_NA|Cluster_NA|2016/01/01:0.0166408432):0.0124866515,MK041568|BR|ST_NA|Cluster_NA|2016/01/01:0.0220687489):0.0022250070):0.0036870253,((KEXV01038367|BR|ST_NA|Cluster_NA|2016/01/01:0.0155360807,KEXV01040921|BR|ST_NA|Cluster_NA|2016/01/01:0.0140574659):0.0028098413,(MG942627|US|ST_NA|Cluster_NA|2013/01/01:0.0117149342,H-0355-JAMM|HON|ST_NA|Cluster_NA|2013/01/01:0.0325831643):0.0112913015):0.0052648847):0.0000065826):0.0022341808):0.0004355331,(((((((KEXV01009141|BR|ST_NA|Cluster_NA|2015/01/01:0.0194392471,KEXV01035291|BR|ST_NA|Cluster_NA|2017/01/01:0.0299559027):0.0104724213,KEXV01046536|BR|ST_NA|Cluster_NA|2017/01/01:0.0374532384):0.0024206106,(((KEXV01015733|BR|ST_NA|Cluster_NA|2015/01/01:0.0199982211,KEXV01046034|BR|ST_NA|Cluster_NA|2017/01/01:0.0240537010):0.0028289475,KEXV01045069|BR|ST_NA|Cluster_NA|2017/01/01:0.0183509756):0.0045309373,KEXV01045884|BR|ST_NA|Cluster_NA|2017/01/01:0.0254562099):0.0099730908):0.0000065826,((KEXV01012061|BR|ST_NA|Cluster_NA|2015/01/01:0.0198495382,(KEXV01044132|BR|ST_NA|Cluster_NA|2016/01/01:0.0405906746,KEXV01044354|BR|ST_NA|Cluster_NA|2016/01/01:0.0302794831):0.0062439084):0.0010664752,(((KEXV01014541|BR|ST_NA|Cluster_NA|2014/01/01:0.0330492522,KEXV01029815|BR|ST_NA|Cluster_NA|2015/01/01:0.0266817397):0.0089092268,((KEXV01015186|BR|ST_NA|Cluster_NA|2014/01/01:0.0249890813,KEXV01015597|BR|ST_NA|Cluster_NA|2015/01/01:0.0333125297):0.0202822277,KEXV01041659|BR|ST_NA|Cluster_NA|2017/01/01:0.0317712976):0.0070015952):0.0023397006,KEXV01045324|BR|ST_NA|Cluster_NA|2017/01/01:0.0228695493):0.0008743653):0.0042104135):0.0000027755,(((KEXV01034740|BR|ST_NA|Cluster_NA|2016/01/01:0.0345239245,KEXV01046237|BR|ST_NA|Cluster_NA|2017/01/01:0.0201569813):0.0030580380,((KEXV01038631|BR|ST_NA|Cluster_NA|2016/01/01:0.0054081663,(KEXV01039008|BR|ST_NA|Cluster_NA|2016/01/01:0.0266455676,KEXV01039143|BR|ST_NA|Cluster_NA|2017/01/01:0.0307788030):0.0047373567):0.0067597211,MF457003|US|ST_NA|Cluster_NA|2011/01/01:0.0279992153):0.0017395960):0.0056686918,(KEXV01039994|BR|ST_NA|Cluster_NA|2017/01/01:0.0367903427,KEXV01041932|BR|ST_NA|Cluster_NA|2016/01/01:0.0209310784):0.0056848469):0.0009285283):0.0019668308,((KEXV01012121|BR|ST_NA|Cluster_NA|2014/01/01:0.0194646268,KEXV01037448|BR|ST_NA|Cluster_NA|2017/01/01:0.0280724322):0.0056844192,(KEXV01029783|BR|ST_NA|Cluster_NA|2015/01/01:0.0283865929,KEXV01044246|BR|ST_NA|Cluster_NA|2016/01/01:0.0147079818):0.0018181302):0.0033372903):0.0026610895,(((((((KEXV01031159|BR|ST_NA|Cluster_NA|2015/01/01:0.0393651224,KEXV01043869|BR|ST_NA|Cluster_NA|2016/01/01:0.0394660859):0.0000072170,(KEXV01041260|BR|ST_NA|Cluster_NA|2017/01/01:0.0413980736,KEXV01042165|BR|ST_NA|Cluster_NA|2016/01/01:0.0092316634):0.0079607024):0.0015315483,KEXV01041931|BR|ST_NA|Cluster_NA|2016/01/01:0.0221076176):0.0000062987,KEXV01043993|BR|ST_NA|Cluster_NA|2016/01/01:0.0266035082):0.0084526416,(KEXV01032274|BR|ST_NA|Cluster_NA|2016/01/01:0.0283647139,(KEXV01037474|BR|ST_NA|Cluster_NA|2016/01/01:0.0479128633,KEXV01044607|BR|ST_NA|Cluster_NA|2016/01/01:0.0355407280):0.0091547644):0.0032332416):0.0013865244,KEXV01045623|BR|ST_NA|Cluster_NA|2017/01/01:0.0259909023):0.0053280623,(KEXV01038457|BR|ST_NA|Cluster_NA|2016/01/01:0.0116170728,KEXV01044184|BR|ST_NA|Cluster_NA|2016/01/01:0.0138338757):0.0029240113):0.0000065961):0.0027083619):0.0000063650,((((((((((CEC-19-0257|MEX|ST_2|Cluster_NA|2019/09/11:0.0096676227,E3968-CAMH|MEX|ST_3|Cluster_NA|2017/01/01:0.0121940168):0.0156663156,(E2524-JOCM|MEX|ST_3|Cluster_NA|2015/01/01:0.0178536532,(E4269-MRP|MEX|ST_3|Cluster_NA|2017/01/01:0.0042359875,E4273-MVR|MEX|ST_3|Cluster_NA|2017/01/01:0.0028871382):0.0149132516):0.0054250074):0.0095495296,E2222-JAMG|MEX|ST_3|Cluster_NA|2015/01/01:0.0428113189):0.0074206666,((KEXV01016375|BR|ST_NA|Cluster_NA|2015/01/01:0.0320521542,KEXV01034695|BR|ST_NA|Cluster_NA|2016/01/01:0.0294477527):0.0047527855,(KU190676|CA|ST_NA|Cluster_NA|2012/01/01:0.0409106247,MF455795|US|ST_NA|Cluster_NA|2012/01/01:0.0366409049):0.0061185361):0.0021301066):0.0015689751,((((((((CEC-20-1143|MEX|ST_1|Cluster_NA|2020/08/13:0.0000027755,CEC-21-3833|MEX|ST_1|Cluster_NA|2021/06/01:0.0003688009):0.0036904986,(((CEC-21-4616|MEX|ST_1|Cluster_NA|2021/08/19:0.0062563974,CEC-22-6904|MEX|ST_1|Cluster_NA|2022/03/23:0.0048146529):0.0004113125,CEC-22-8504|MEX|ST_1|Cluster_NA|2022/08/05:0.0018079237):0.0008054144,CEC-22-6663|MEX|ST_1|Cluster_NA|2022/03/02:0.0040097730):0.0021390201):0.0281209145,CEC-21-2804|MEX|ST_1|Cluster_NA|2021/03/01:0.0229745275):0.0148707523,(CEC-20-1330|MEX|ST_1|Cluster_NA|2020/09/02:0.0270280709,KEXV01040751|BR|ST_NA|Cluster_NA|2016/01/01:0.0407438698):0.0047138762):0.0218691833,(KX357301|BR|ST_NA|Cluster_NA|2015/01/01:0.0362740886,((MG942205|US|ST_NA|Cluster_NA|2011/01/01:0.0016107945,MG943613|US|ST_NA|Cluster_NA|2016/01/01:0.0036114589):0.0300390376,MK922708|US|ST_NA|Cluster_NA|2018/01/01:0.0268390253):0.0077509730):0.0051075284):0.0027110307,(((KEXV01046289|BR|ST_NA|Cluster_NA|2017/01/01:0.0441119373,MH355193|US|ST_NA|Cluster_NA|2015/01/01:0.0389601239):0.0096232624,KX505442|US|ST_NA|Cluster_NA|2015/01/01:0.0383199416):0.0053037120,E5344-MGGV|MEX|ST_3|Cluster_NA|2017/01/01:0.0416838222):0.0039985418):0.0027406389,((((KX505532|US|ST_NA|Cluster_NA|2016/01/01:0.0040285276,MG942728|US|ST_NA|Cluster_NA|2013/01/01:0.0024281568):0.0020360246,MG943120|US|ST_NA|Cluster_NA|2014/01/01:0.0049170310):0.0009635352,MG943049|US|ST_NA|Cluster_NA|2014/01/01:0.0016652633):0.0643063187,(MG942358|US|ST_NA|Cluster_NA|2012/01/01:0.0230059877,(MG942444|US|ST_NA|Cluster_NA|2012/01/01:0.0184921126,((MG943442|US|ST_NA|Cluster_NA|2015/01/01:0.0031981254,MG943754|US|ST_NA|Cluster_NA|2016/01/01:0.0008102340):0.0024693451,MG943603|US|ST_NA|Cluster_NA|2016/01/01:0.0007131380):0.0204061155):0.0058421301):0.0110055110):0.0077776374):0.0056449010,((KEXV01006965|BR|ST_NA|Cluster_NA|2014/01/01:0.0250967192,((KEXV01015356|BR|ST_NA|Cluster_NA|2014/01/01:0.0472772172,KEXV01015553|BR|ST_NA|Cluster_NA|2015/01/01:0.0283209724):0.0118681969,KEXV01016077|BR|ST_NA|Cluster_NA|2015/01/01:0.0494286279):0.0029636663):0.0022381242,((((KEXV01012125|BR|ST_NA|Cluster_NA|2014/01/01:0.0252854068,KEXV01036274|BR|ST_NA|Cluster_NA|2017/01/01:0.0202900301):0.0089676815,(KEXV01033908|BR|ST_NA|Cluster_NA|2016/01/01:0.0296689991,KF782751|BR|ST_NA|Cluster_NA|2012/01/01:0.0193280663):0.0025641158):0.0102641025,KEXV01046370|BR|ST_NA|Cluster_NA|2017/01/01:0.0268369662):0.0051583770,((KEXV01032233|BR|ST_NA|Cluster_NA|2016/01/01:0.0258660725,KEXV01032765|BR|ST_NA|Cluster_NA|2017/01/01:0.0308774916):0.0163216952,KEXV01034886|BR|ST_NA|Cluster_NA|2016/01/01:0.0287928427):0.0019612972):0.0000065826):0.0062597521):0.0003995964):0.0000027755,((KEXV01015621|BR|ST_NA|Cluster_NA|2015/01/01:0.0305043542,(KEXV01016058|BR|ST_NA|Cluster_NA|2015/01/01:0.0317982532,(KEXV01044550|BR|ST_NA|Cluster_NA|2016/01/01:0.0201719127,(KEXV01044985|BR|ST_NA|Cluster_NA|2017/01/01:0.0155995986,KEXV01045690|BR|ST_NA|Cluster_NA|2017/01/01:0.0078037482):0.0131354189):0.0247614861):0.0030294867):0.0032019140,MN509134|BR|ST_NA|Cluster_NA|2014/01/01:0.0196943997):0.0075470725):0.0012100714,((((((((((CEC-20-1117|MEX|ST_2|Cluster_NA|2020/08/11:0.0329669194,KEXV01039494|BR|ST_NA|Cluster_NA|2017/01/01:0.0998324512):0.0025794028,MG943386|US|ST_NA|Cluster_NA|2015/01/01:0.0226023961):0.0054648408,MG942848|US|ST_NA|Cluster_NA|2013/01/01:0.0274649421):0.0023973673,KEXV01039638|BR|ST_NA|Cluster_NA|2017/01/01:0.0392840837):0.0037067627,((CEC-20-1293|MEX|ST_1|Cluster_NA|2020/08/28:0.0284089517,((P-431-AA|PAN|ST_NA|Cluster_NA|2014/01/01:0.0042551976,P-456-DC|PAN|ST_NA|Cluster_NA|2014/01/01:0.0043917933):0.0049009785,P-666-JG|PAN|ST_NA|Cluster_NA|2016/01/01:0.0094533298):0.0111300639):0.0193458660,KEXV01045603|BR|ST_NA|Cluster_NA|2017/01/01:0.0183493743):0.0132554993):0.0024848084,(KEXV01046557|BR|ST_NA|Cluster_NA|2017/01/01:0.0448356488,KY037750|US|ST_NA|Cluster_NA|2011/01/01:0.0228865314):0.0131591341):0.0000060841,((KEXV01037254|BR|ST_NA|Cluster_NA|2017/01/01:0.0315602595,KJ474602|PA|ST_NA|Cluster_NA|2013/01/01:0.0337303209):0.0122726541,(((KEXV01040166|BR|ST_NA|Cluster_NA|2016/01/01:0.0410794816,KX443043|BR|ST_NA|Cluster_NA|2013/01/01:0.0165763894):0.0000056529,KX443027|BR|ST_NA|Cluster_NA|2013/01/01:0.0273555408):0.0055266611,KEXV01040172|BR|ST_NA|Cluster_NA|2016/01/01:0.0480265603):0.0126224055):0.0000070648):0.0000057766,(KEXV01002818|BR|ST_NA|Cluster_NA|2015/01/01:0.0154900429,(KEXV01008765|BR|ST_NA|Cluster_NA|2015/01/01:0.0294522566,((KEXV01008875|BR|ST_NA|Cluster_NA|2015/01/01:0.0477938091,KEXV01038166|BR|ST_NA|Cluster_NA|2017/01/01:0.0700995330):0.0058479793,KEXV01011707|BR|ST_NA|Cluster_NA|2015/01/01:0.0240339945):0.0000068051):0.0020736331):0.0060979542):0.0021357966,((KEXV01002640|BR|ST_NA|Cluster_NA|2015/01/01:0.0222957140,KY190174|US|ST_NA|Cluster_NA|2013/01/01:0.0224580592):0.0033043017,(((((((KEXV01007673|BR|ST_NA|Cluster_NA|2014/01/01:0.0000027755,KY581428|BR|ST_NA|Cluster_NA|2014/01/01:0.0000027755):0.0223892113,KEXV01032056|BR|ST_NA|Cluster_NA|2016/01/01:0.0199853817):0.0106279396,KEXV01037163|BR|ST_NA|Cluster_NA|2017/01/01:0.0439108161):0.0000062568,KEXV01036555|BR|ST_NA|Cluster_NA|2016/01/01:0.0248175779):0.0019181522,(KEXV01014585|BR|ST_NA|Cluster_NA|2014/01/01:0.0256955435,KEXV01015320|BR|ST_NA|Cluster_NA|2014/01/01:0.0327243206):0.0069496172):0.0011218263,(KEXV01035045|BR|ST_NA|Cluster_NA|2017/01/01:0.0549628770,(KEXV01036946|BR|ST_NA|Cluster_NA|2016/01/01:0.0145735714,KEXV01037056|BR|ST_NA|Cluster_NA|2016/01/01:0.0114366119):0.0181778598):0.0074845800):0.0008020479,(KEXV01039513|BR|ST_NA|Cluster_NA|2017/01/01:0.0386920793,KEXV01043685|BR|ST_NA|Cluster_NA|2016/01/01:0.0210896080):0.0048489253):0.0000075542):0.0042011182):0.0000073236,(((KEXV01002596|BR|ST_NA|Cluster_NA|2015/01/01:0.0338767422,KEXV01031759|BR|ST_NA|Cluster_NA|2017/01/01:0.0561261345):0.0075628141,((KEXV01015638|BR|ST_NA|Cluster_NA|2015/01/01:0.0267056182,KEXV01038805|BR|ST_NA|Cluster_NA|2016/01/01:0.0308954505):0.0053100953,(KEXV01034039|BR|ST_NA|Cluster_NA|2017/01/01:0.0306614606,KEXV01041907|BR|ST_NA|Cluster_NA|2016/01/01:0.0400080340):0.0104529391):0.0000065961):0.0056749652,MG942717|US|ST_NA|Cluster_NA|2013/01/01:0.0351955742):0.0014335170):0.0035836864):0.0000067142,((((CEC-21-3265|MEX|ST_1|Cluster_NA|2021/04/12:0.0339570347,KEXV01035557|BR|ST_NA|Cluster_NA|2016/01/01:0.0237745659):0.0018650523,((KEXV01015911|BR|ST_NA|Cluster_NA|2015/01/01:0.0059334888,KEXV01044992|BR|ST_NA|Cluster_NA|2017/01/01:0.0048152397):0.0173533320,KEXV01041140|BR|ST_NA|Cluster_NA|2017/01/01:0.0344157113):0.0072359370):0.0022633694,((KEXV01031724|BR|ST_NA|Cluster_NA|2017/01/01:0.0292484530,KEXV01039138|BR|ST_NA|Cluster_NA|2017/01/01:0.0671386794):0.0071119439,(KEXV01043169|BR|ST_NA|Cluster_NA|2016/01/01:0.0255833299,MG196890|US|ST_NA|Cluster_NA|2012/01/01:0.0423209097):0.0037729346):0.0000062326):0.0033646833,(((KEXV01042479|BR|ST_NA|Cluster_NA|2017/01/01:0.0196528619,KEXV01042679|BR|ST_NA|Cluster_NA|2017/01/01:0.0124004594):0.0116407789,(KEXV01042597|BR|ST_NA|Cluster_NA|2017/01/01:0.0405881735,KR066103|BR|ST_NA|Cluster_NA|2012/01/01:0.0230437784):0.0006904970):0.0137042621,(KEXV01044104|BR|ST_NA|Cluster_NA|2016/01/01:0.0295368030,KEXV01045590|BR|ST_NA|Cluster_NA|2017/01/01:0.0329242416):0.0117785880):0.0014486217):0.0013956575):0.0013180606,((((((((CEC-20-1674|MEX|ST_1|Cluster_NA|2020/10/09:0.0160393259,(E6505-HJOE|MEX|ST_3|Cluster_NA|2018/01/01:0.0080671920,E7318-JFVS|MEX|ST_3|Cluster_NA|2018/01/01:0.0000027755):0.0019450628):0.0011496639,(CEC-20-1935|MEX|ST_1|Cluster_NA|2020/11/05:0.0049153314,CEC-22-6616|MEX|ST_1|Cluster_NA|2022/02/28:0.0093783819):0.0177829875):0.0076650314,(KJ598547|US|ST_NA|Cluster_NA|2011/01/01:0.0063903128,(MG943470|US|ST_NA|Cluster_NA|2015/01/01:0.0078748580,MG943667|US|ST_NA|Cluster_NA|2016/01/01:0.0143270856):0.0014874916):0.0117616103):0.0092068023,MG942000|US|ST_NA|Cluster_NA|2011/01/01:0.0347420107):0.0037440377,(((CEC-21-4737|MEX|ST_1|Cluster_NA|2021/09/01:0.0338001539,CEC-22-9257|MEX|ST_1|Cluster_NA|2022/10/10:0.0326956167):0.0166904059,(MG942615|US|ST_NA|Cluster_NA|2013/01/01:0.0093541296,(E4637-MASP|MEX|ST_1|Cluster_NA|2017/01/01:0.0050102891,E4638-MLLS|MEX|ST_1|Cluster_NA|2017/01/01:0.0001110445):0.0123925547):0.0270778824):0.0045885494,E0234-JCA|MEX|ST_3|Cluster_NA|2012/01/01:0.0355529465):0.0044757046):0.0000060813,((KEXV01045044|BR|ST_NA|Cluster_NA|2017/01/01:0.0412233298,MH354503|US|ST_NA|Cluster_NA|2011/01/01:0.0383246284):0.0065862774,KU190749|CA|ST_NA|Cluster_NA|2013/01/01:0.0395085316):0.0068130862):0.0039722523,(KEXV01009143|BR|ST_NA|Cluster_NA|2015/01/01:0.0284782098,KEXV01038969|BR|ST_NA|Cluster_NA|2016/01/01:0.0198828721):0.0041106522):0.0004459993,(((KEXV01014659|BR|ST_NA|Cluster_NA|2014/01/01:0.0347836297,KEXV01034440|BR|ST_NA|Cluster_NA|2017/01/01:0.0197039110):0.0070185518,((KEXV01031905|BR|ST_NA|Cluster_NA|2017/01/01:0.0124062593,KEXV01031941|BR|ST_NA|Cluster_NA|2017/01/01:0.0219426093):0.0159882826,(KY036572|US|ST_NA|Cluster_NA|2011/01/01:0.0186147537,KY037455|US|ST_NA|Cluster_NA|2011/01/01:0.0130965682):0.0145799754):0.0076156930):0.0012040112,(MF457044|US|ST_NA|Cluster_NA|2012/01/01:0.0243413372,MH354463|US|ST_NA|Cluster_NA|2011/01/01:0.0250075737):0.0026045151):0.0000070855):0.0027024423):0.0004991212,(((((((KEXV01002583|BR|ST_NA|Cluster_NA|2015/01/01:0.0203673447,KEXV01033794|BR|ST_NA|Cluster_NA|2016/01/01:0.0260193175):0.0191623811,MZ475763|BR|ST_NA|Cluster_NA|2016/01/01:0.0198388962):0.0013049355,((KEXV01008600|BR|ST_NA|Cluster_NA|2015/01/01:0.0198917933,KEXV01042375|BR|ST_NA|Cluster_NA|2017/01/01:0.0223124225):0.0002864595,((KEXV01039239|BR|ST_NA|Cluster_NA|2017/01/01:0.0160878657,KEXV01039268|BR|ST_NA|Cluster_NA|2017/01/01:0.0219900807):0.0018229480,KEXV01039523|BR|ST_NA|Cluster_NA|2017/01/01:0.0149555904):0.0017792287):0.0027881512):0.0041990199,KEXV01038282|BR|ST_NA|Cluster_NA|2016/01/01:0.0268059544):0.0187765050,(((KEXV01009231|BR|ST_NA|Cluster_NA|2015/01/01:0.0436722966,KY581472|BR|ST_NA|Cluster_NA|2014/01/01:0.0178610967):0.0036275771,(KEXV01014828|BR|ST_NA|Cluster_NA|2014/01/01:0.0394245158,(KEXV01046606|BR|ST_NA|Cluster_NA|2017/01/01:0.0362728351,G-1406|GUA|ST_NA|Cluster_NA|2015/01/01:0.0202426936):0.0059740702):0.0011322612):0.0032192322,((((KEXV01012083|BR|ST_NA|Cluster_NA|2015/01/01:0.0021118252,ON423261|BR|ST_NA|Cluster_NA|2014/01/01:0.0000027755):0.0222589412,(KEXV01015679|BR|ST_NA|Cluster_NA|2015/01/01:0.0235338173,KEXV01035884|BR|ST_NA|Cluster_NA|2017/01/01:0.0185204936):0.0045757681):0.0008119569,(((KEXV01034584|BR|ST_NA|Cluster_NA|2016/01/01:0.0264407580,KEXV01041979|BR|ST_NA|Cluster_NA|2016/01/01:0.0000065632):0.0173681591,KEXV01035199|BR|ST_NA|Cluster_NA|2017/01/01:0.0317324737):0.0078621383,(KEXV01034994|BR|ST_NA|Cluster_NA|2017/01/01:0.0337723387,KEXV01044117|BR|ST_NA|Cluster_NA|2016/01/01:0.0432496286):0.0074217728):0.0048313691):0.0000027755,(KEXV01037784|BR|ST_NA|Cluster_NA|2016/01/01:0.0258701178,KEXV01045861|BR|ST_NA|Cluster_NA|2017/01/01:0.0229585946):0.0030046701):0.0056760330):0.0000056389):0.0029862627,(((((KEXV01014549|BR|ST_NA|Cluster_NA|2014/01/01:0.0157561269,KEXV01043296|BR|ST_NA|Cluster_NA|2016/01/01:0.0116777761):0.0287839174,KEXV01015923|BR|ST_NA|Cluster_NA|2015/01/01:0.0273996026):0.0035645783,(((((KEXV01015342|BR|ST_NA|Cluster_NA|2014/01/01:0.0264653304,KEXV01016421|BR|ST_NA|Cluster_NA|2015/01/01:0.0191987253):0.0079441552,KEXV01046124|BR|ST_NA|Cluster_NA|2017/01/01:0.0426029381):0.0008418309,(((KEXV01016193|BR|ST_NA|Cluster_NA|2015/01/01:0.0036304405,KEXV01045491|BR|ST_NA|Cluster_NA|2017/01/01:0.0192157891):0.0045275048,KEXV01046787|BR|ST_NA|Cluster_NA|2017/01/01:0.0199147764):0.0051396533,((KEXV01044496|BR|ST_NA|Cluster_NA|2016/01/01:0.0100099762,KEXV01046710|BR|ST_NA|Cluster_NA|2017/01/01:0.0148664484):0.0053198747,KEXV01045043|BR|ST_NA|Cluster_NA|2017/01/01:0.0154720302):0.0086850099):0.0199856555):0.0000082705,KEXV01015673|BR|ST_NA|Cluster_NA|2015/01/01:0.0348470544):0.0013803199,((((KEXV01043366|BR|ST_NA|Cluster_NA|2016/01/01:0.0347653384,KEXV01045425|BR|ST_NA|Cluster_NA|2017/01/01:0.0468870093):0.0025201147,(KEXV01045059|BR|ST_NA|Cluster_NA|2017/01/01:0.0374823982,KEXV01046088|BR|ST_NA|Cluster_NA|2017/01/01:0.0155682737):0.0105356879):0.0052243573,(KEXV01043951|BR|ST_NA|Cluster_NA|2016/01/01:0.0368316949,KEXV01045058|BR|ST_NA|Cluster_NA|2017/01/01:0.0374972014):0.0018932119):0.0000056719,(KEXV01044040|BR|ST_NA|Cluster_NA|2016/01/01:0.0138936445,KEXV01045796|BR|ST_NA|Cluster_NA|2017/01/01:0.0225076049):0.0137955516):0.0062368140):0.0010123075):0.0000065826,(((((KEXV01016188|BR|ST_NA|Cluster_NA|2015/01/01:0.0367819669,(KEXV01036823|BR|ST_NA|Cluster_NA|2016/01/01:0.0013571687,KEXV01043912|BR|ST_NA|Cluster_NA|2016/01/01:0.0061195627):0.0232843917):0.0139986862,KEXV01046543|BR|ST_NA|Cluster_NA|2017/01/01:0.0317158982):0.0000063898,(KEXV01038264|BR|ST_NA|Cluster_NA|2016/01/01:0.0303383113,(KEXV01044240|BR|ST_NA|Cluster_NA|2016/01/01:0.0113729544,KEXV01045500|BR|ST_NA|Cluster_NA|2017/01/01:0.0190258585):0.0040424354):0.0000057077):0.0036848323,(KEXV01043293|BR|ST_NA|Cluster_NA|2016/01/01:0.0171570143,(KEXV01043811|BR|ST_NA|Cluster_NA|2016/01/01:0.0419163282,KEXV01044904|BR|ST_NA|Cluster_NA|2017/01/01:0.0266264520):0.0059084851):0.0000072805):0.0000065826,(KEXV01032821|BR|ST_NA|Cluster_NA|2016/01/01:0.0137268256,(KEXV01037571|BR|ST_NA|Cluster_NA|2017/01/01:0.0156780567,(KEXV01039162|BR|ST_NA|Cluster_NA|2017/01/01:0.0413024228,KEXV01045061|BR|ST_NA|Cluster_NA|2017/01/01:0.0170809928):0.0078594489):0.0022751498):0.0055364078):0.0014188482):0.0044073109,(((KEXV01015409|BR|ST_NA|Cluster_NA|2015/01/01:0.0210291479,KEXV01045139|BR|ST_NA|Cluster_NA|2017/01/01:0.0288757422):0.0083792953,(KEXV01015900|BR|ST_NA|Cluster_NA|2015/01/01:0.0038681038,KEXV01045329|BR|ST_NA|Cluster_NA|2017/01/01:0.0282029278):0.0094908191):0.0000057008,((KEXV01034259|BR|ST_NA|Cluster_NA|2016/01/01:0.0110713857,KF782731|BR|ST_NA|Cluster_NA|2012/01/01:0.0000027755):0.0320568726,(KEXV01038609|BR|ST_NA|Cluster_NA|2016/01/01:0.0319223330,KEXV01045838|BR|ST_NA|Cluster_NA|2017/01/01:0.0183376561):0.0006947852):0.0020306356):0.0014665466):0.0038986093):0.0000063661,((((((((KEXV01002825|BR|ST_NA|Cluster_NA|2015/01/01:0.0173688623,KEXV01044998|BR|ST_NA|Cluster_NA|2017/01/01:0.0305591234):0.0084263364,KEXV01032087|BR|ST_NA|Cluster_NA|2016/01/01:0.0198670431):0.0025343443,((KEXV01032154|BR|ST_NA|Cluster_NA|2016/01/01:0.0153496835,KEXV01032494|BR|ST_NA|Cluster_NA|2017/01/01:0.0148239187):0.0097122955,((KEXV01033117|BR|ST_NA|Cluster_NA|2017/01/01:0.0418191359,KEXV01037439|BR|ST_NA|Cluster_NA|2017/01/01:0.0419699477):0.0104406106,KEXV01044218|BR|ST_NA|Cluster_NA|2016/01/01:0.0313501669):0.0019297415):0.0024702557):0.0013955939,KEXV01014588|BR|ST_NA|Cluster_NA|2014/01/01:0.0340151725):0.0015478076,(((KEXV01015161|BR|ST_NA|Cluster_NA|2014/01/01:0.0229111937,KEXV01034349|BR|ST_NA|Cluster_NA|2017/01/01:0.0280854378):0.0094672312,(KEXV01035632|BR|ST_NA|Cluster_NA|2017/01/01:0.0146235817,KEXV01035639|BR|ST_NA|Cluster_NA|2017/01/01:0.0110418084):0.0219399140):0.0024994136,(KEXV01031388|BR|ST_NA|Cluster_NA|2016/01/01:0.0436444510,KEXV01044213|BR|ST_NA|Cluster_NA|2016/01/01:0.0377529302):0.0038904003):0.0000056389):0.0011967208,(((KEXV01033439|BR|ST_NA|Cluster_NA|2017/01/01:0.0302910664,KY035141|US|ST_NA|Cluster_NA|2011/01/01:0.0217832729):0.0083525570,KEXV01043587|BR|ST_NA|Cluster_NA|2016/01/01:0.0267982455):0.0037264064,KEXV01036516|BR|ST_NA|Cluster_NA|2016/01/01:0.0258401003):0.0032022483):0.0026279938,(((((KEXV01006939|BR|ST_NA|Cluster_NA|2014/01/01:0.0289896134,KEXV01034836|BR|ST_NA|Cluster_NA|2016/01/01:0.0353100761):0.0069273267,KEXV01045492|BR|ST_NA|Cluster_NA|2017/01/01:0.0288761221):0.0057339421,(KEXV01032201|BR|ST_NA|Cluster_NA|2016/01/01:0.0144158281,KEXV01042897|BR|ST_NA|Cluster_NA|2016/01/01:0.0325532692):0.0123718256):0.0034132439,((KEXV01032957|BR|ST_NA|Cluster_NA|2016/01/01:0.0259755527,KEXV01043690|BR|ST_NA|Cluster_NA|2016/01/01:0.0278966539):0.0018782968,((KEXV01034705|BR|ST_NA|Cluster_NA|2016/01/01:0.0308432773,KEXV01039410|BR|ST_NA|Cluster_NA|2017/01/01:0.0224887229):0.0059306260,KEXV01039437|BR|ST_NA|Cluster_NA|2017/01/01:0.0256127243):0.0014306534):0.0045334724):0.0014574105,((((KEXV01007681|BR|ST_NA|Cluster_NA|2014/01/01:0.0000027755,KY581438|BR|ST_NA|Cluster_NA|2014/01/01:0.0000027755):0.0231155122,(KEXV01044181|BR|ST_NA|Cluster_NA|2016/01/01:0.0331359408,KR066120|BR|ST_NA|Cluster_NA|2013/01/01:0.0453169176):0.0080140718):0.0028137555,(KEXV01045337|BR|ST_NA|Cluster_NA|2017/01/01:0.0351870642,KEXV01046347|BR|ST_NA|Cluster_NA|2017/01/01:0.0316504127):0.0041417907):0.0031662188,(((((KEXV01014445|BR|ST_NA|Cluster_NA|2014/01/01:0.0314938120,KEXV01014460|BR|ST_NA|Cluster_NA|2014/01/01:0.0191131379):0.0101048293,((KEXV01029379|BR|ST_NA|Cluster_NA|2015/01/01:0.0017223247,KEXV01031637|BR|ST_NA|Cluster_NA|2016/01/01:0.0016759082):0.0146366852,KEXV01031588|BR|ST_NA|Cluster_NA|2016/01/01:0.0223509664):0.0157398595):0.0017573627,KEXV01046427|BR|ST_NA|Cluster_NA|2017/01/01:0.0104303602):0.0029316200,(((KEXV01015600|BR|ST_NA|Cluster_NA|2015/01/01:0.0205198880,KEXV01032720|BR|ST_NA|Cluster_NA|2017/01/01:0.0293287122):0.0000741604,KEXV01016248|BR|ST_NA|Cluster_NA|2015/01/01:0.0289076568):0.0071033410,((KEXV01037752|BR|ST_NA|Cluster_NA|2016/01/01:0.0101149027,KEXV01037900|BR|ST_NA|Cluster_NA|2016/01/01:0.0135342550):0.0225640063,KX357256|BR|ST_NA|Cluster_NA|2013/01/01:0.0331044720):0.0082341778):0.0031561892):0.0026155410,(KEXV01031322|BR|ST_NA|Cluster_NA|2015/01/01:0.0225661943,KEXV01035000|BR|ST_NA|Cluster_NA|2017/01/01:0.0446642095):0.0087966465):0.0009999543):0.0034473603):0.0000027755):0.0000065826,((((KEXV01008729|BR|ST_NA|Cluster_NA|2015/01/01:0.0167124778,KEXV01038362|BR|ST_NA|Cluster_NA|2016/01/01:0.0275036284):0.0070917143,(KEXV01043709|BR|ST_NA|Cluster_NA|2016/01/01:0.0403191496,E6986-JALM|MEX|ST_3|Cluster_NA|2018/01/01:0.0359781778):0.0071062826):0.0038722281,(KEXV01012424|BR|ST_NA|Cluster_NA|2015/01/01:0.0257141093,KEXV01040658|BR|ST_NA|Cluster_NA|2016/01/01:0.0213614892):0.0105050012):0.0016051921,(KEXV01035735|BR|ST_NA|Cluster_NA|2016/01/01:0.0195273381,ON423213|BR|ST_NA|Cluster_NA|2013/01/01:0.0122449902):0.0189466709):0.0011290696):0.0029839805):0.0000065898):0.0015451962):0.0000065826,(((((((KEXV01002473|BR|ST_NA|Cluster_NA|2015/01/01:0.0224680260,((KEXV01037766|BR|ST_NA|Cluster_NA|2016/01/01:0.0164706694,KEXV01037820|BR|ST_NA|Cluster_NA|2016/01/01:0.0199766027):0.0076394013,KEXV01046764|BR|ST_NA|Cluster_NA|2017/01/01:0.0250052494):0.0003065032):0.0000027755,(((((KEXV01008663|BR|ST_NA|Cluster_NA|2015/01/01:0.0160150206,((KEXV01038708|BR|ST_NA|Cluster_NA|2016/01/01:0.0069202455,KX357279|BR|ST_NA|Cluster_NA|2013/01/01:0.0049454690):0.0084777612,KEXV01039569|BR|ST_NA|Cluster_NA|2017/01/01:0.0098277568):0.0024515170):0.0017424109,KEXV01008828|BR|ST_NA|Cluster_NA|2015/01/01:0.0196123046):0.0078647857,KEXV01046744|BR|ST_NA|Cluster_NA|2017/01/01:0.0208376146):0.0093419709,KEXV01015563|BR|ST_NA|Cluster_NA|2015/01/01:0.0202227538):0.0013007296,(KEXV01035994|BR|ST_NA|Cluster_NA|2016/01/01:0.0187311856,(KEXV01043198|BR|ST_NA|Cluster_NA|2016/01/01:0.0300282674,KEXV01044292|BR|ST_NA|Cluster_NA|2016/01/01:0.0150065782):0.0107343177):0.0030595833):0.0014942889):0.0015525313,KEXV01035110|BR|ST_NA|Cluster_NA|2017/01/01:0.0216355233):0.0015783910,((((KEXV01011464|BR|ST_NA|Cluster_NA|2014/01/01:0.0382892480,(KEXV01015675|BR|ST_NA|Cluster_NA|2015/01/01:0.0309032306,E1925-HACS|MEX|ST_3|Cluster_NA|2015/01/01:0.0256918910):0.0075294976):0.0034399553,((KEXV01016019|BR|ST_NA|Cluster_NA|2015/01/01:0.0358517497,(KEXV01032258|BR|ST_NA|Cluster_NA|2016/01/01:0.0266112763,KEXV01042884|BR|ST_NA|Cluster_NA|2016/01/01:0.0256717263):0.0106581135):0.0008022958,KEXV01046202|BR|ST_NA|Cluster_NA|2017/01/01:0.0262109216):0.0067966851):0.0009849187,(KEXV01037367|BR|ST_NA|Cluster_NA|2017/01/01:0.0266225125,(KEXV01046074|BR|ST_NA|Cluster_NA|2017/01/01:0.0013695907,KEXV01046383|BR|ST_NA|Cluster_NA|2017/01/01:0.0018762659):0.0201882234):0.0038163158):0.0015245029,(KEXV01033598|BR|ST_NA|Cluster_NA|2016/01/01:0.0316431305,(KEXV01043361|BR|ST_NA|Cluster_NA|2016/01/01:0.0234507967,((MH354532|US|ST_NA|Cluster_NA|2011/01/01:0.0008883344,MH354888|US|ST_NA|Cluster_NA|2013/01/01:0.0118952173):0.0088938479,(MH355023|US|ST_NA|Cluster_NA|2014/01/01:0.0000027755,MH355233|US|ST_NA|Cluster_NA|2014/01/01:0.0027410564):0.0080940064):0.0256051524):0.0037877802):0.0037199255):0.0022605549):0.0000065826,(((KEXV01033785|BR|ST_NA|Cluster_NA|2016/01/01:0.0020151287,KEXV01033790|BR|ST_NA|Cluster_NA|2016/01/01:0.0071640302):0.0038142672,((KEXV01033820|BR|ST_NA|Cluster_NA|2016/01/01:0.0051067141,MN509098|BR|ST_NA|Cluster_NA|2014/01/01:0.0049275347):0.0000065826,KEXV01033976|BR|ST_NA|Cluster_NA|2017/01/01:0.0042223205):0.0003120571):0.0278051501,KEXV01035848|BR|ST_NA|Cluster_NA|2017/01/01:0.0442393134):0.0052422778):0.0017735937,((((KEXV01015753|BR|ST_NA|Cluster_NA|2015/01/01:0.0250252940,KEXV01046414|BR|ST_NA|Cluster_NA|2017/01/01:0.0438278096):0.0040667567,(KEXV01043747|BR|ST_NA|Cluster_NA|2016/01/01:0.0624912197,(MG943658|US|ST_NA|Cluster_NA|2016/01/01:0.0006872175,MG943690|US|ST_NA|Cluster_NA|2016/01/01:0.0025734005):0.0261970377):0.0037281398):0.0026913981,KEXV01034317|BR|ST_NA|Cluster_NA|2016/01/01:0.0134928071):0.0027789073,((KEXV01039028|BR|ST_NA|Cluster_NA|2016/01/01:0.0130450122,KEXV01039221|BR|ST_NA|Cluster_NA|2017/01/01:0.0067332010):0.0288801199,KEXV01043004|BR|ST_NA|Cluster_NA|2016/01/01:0.0263735773):0.0035781700):0.0014121338):0.0007815846,((((KEXV01012194|BR|ST_NA|Cluster_NA|2015/01/01:0.0186209926,(((((KEXV01029455|BR|ST_NA|Cluster_NA|2015/01/01:0.0238931008,KEXV01035859|BR|ST_NA|Cluster_NA|2017/01/01:0.0137188699):0.0023814284,KEXV01037497|BR|ST_NA|Cluster_NA|2016/01/01:0.0270381872):0.0026367541,(KEXV01036391|BR|ST_NA|Cluster_NA|2017/01/01:0.0391097472,MW545334|BR|ST_NA|Cluster_NA|2017/01/01:0.0254878110):0.0060394368):0.0001825572,KT737288|BR|ST_NA|Cluster_NA|2014/01/01:0.0256901000):0.0010340750,KEXV01036214|BR|ST_NA|Cluster_NA|2017/01/01:0.0261638912):0.0005288381):0.0251559887,(KEXV01015599|BR|ST_NA|Cluster_NA|2015/01/01:0.0454239256,KEXV01043578|BR|ST_NA|Cluster_NA|2016/01/01:0.0408117244):0.0127176274):0.0022027004,(KEXV01040061|BR|ST_NA|Cluster_NA|2016/01/01:0.0197508381,KEXV01044915|BR|ST_NA|Cluster_NA|2017/01/01:0.0222285659):0.0140487099):0.0013630863,(((KEXV01015691|BR|ST_NA|Cluster_NA|2015/01/01:0.0170983048,KEXV01043469|BR|ST_NA|Cluster_NA|2016/01/01:0.0317563233):0.0067909499,KEXV01037338|BR|ST_NA|Cluster_NA|2017/01/01:0.0437965248):0.0027485869,(((((((KEXV01035952|BR|ST_NA|Cluster_NA|2016/01/01:0.0437141229,KEXV01043232|BR|ST_NA|Cluster_NA|2016/01/01:0.0341166192):0.0036642046,KEXV01036103|BR|ST_NA|Cluster_NA|2016/01/01:0.0176155643):0.0040957229,KEXV01036318|BR|ST_NA|Cluster_NA|2017/01/01:0.0337447749):0.0001114489,KEXV01036206|BR|ST_NA|Cluster_NA|2017/01/01:0.0331011535):0.0025785696,KEXV01036163|BR|ST_NA|Cluster_NA|2016/01/01:0.0102921501):0.0012567869,KEXV01036057|BR|ST_NA|Cluster_NA|2016/01/01:0.0237968075):0.0156871749,(KEXV01041113|BR|ST_NA|Cluster_NA|2016/01/01:0.0246610015,(KEXV01044552|BR|ST_NA|Cluster_NA|2016/01/01:0.0602656388,E5596-MESG|MEX|ST_3|Cluster_NA|2017/01/01:0.0234143075):0.0048930008):0.0044126430):0.0026376539):0.0014660483):0.0013628712):0.0034905781):0.0000057836):0.0004015082,(((((((((KEXV01002483|BR|ST_NA|Cluster_NA|2015/01/01:0.0068940601,((KEXV01036386|BR|ST_NA|Cluster_NA|2017/01/01:0.0061168753,KEXV01036438|BR|ST_NA|Cluster_NA|2017/01/01:0.0025246724):0.0055173441,(KEXV01036891|BR|ST_NA|Cluster_NA|2016/01/01:0.0101845071,KEXV01036916|BR|ST_NA|Cluster_NA|2016/01/01:0.0050909963):0.0024139076):0.0028389590):0.0152243137,KEXV01037129|BR|ST_NA|Cluster_NA|2017/01/01:0.0241717935):0.0256701646,(KEXV01045400|BR|ST_NA|Cluster_NA|2017/01/01:0.0388738678,KEXV01046327|BR|ST_NA|Cluster_NA|2017/01/01:0.0323909346):0.0094849390):0.0051260741,(((KEXV01009021|BR|ST_NA|Cluster_NA|2015/01/01:0.0000027755,KEXV01009092|BR|ST_NA|Cluster_NA|2015/01/01:0.0034454166):0.0180538203,KEXV01043118|BR|ST_NA|Cluster_NA|2016/01/01:0.0360624565):0.0048755179,(KEXV01041720|BR|ST_NA|Cluster_NA|2017/01/01:0.0426587762,KEXV01046616|BR|ST_NA|Cluster_NA|2017/01/01:0.0194894349):0.0041097977):0.0046151814):0.0022585456,((((KEXV01008699|BR|ST_NA|Cluster_NA|2015/01/01:0.0199076772,(KEXV01009076|BR|ST_NA|Cluster_NA|2015/01/01:0.0623963449,KEXV01038713|BR|ST_NA|Cluster_NA|2016/01/01:0.0225033685):0.0057564592):0.0106860308,KEXV01036567|BR|ST_NA|Cluster_NA|2016/01/01:0.0315459775):0.0058159060,MH355010|US|ST_NA|Cluster_NA|2014/01/01:0.0230901298):0.0033344538,(KEXV01039061|BR|ST_NA|Cluster_NA|2017/01/01:0.0382829309,MF456463|US|ST_NA|Cluster_NA|2012/01/01:0.0211156526):0.0082452796):0.0000059831):0.0000065826,(((KEXV01006907|BR|ST_NA|Cluster_NA|2014/01/01:0.0198249143,KEXV01041352|BR|ST_NA|Cluster_NA|2017/01/01:0.0182658759):0.0095479509,((KEXV01035400|BR|ST_NA|Cluster_NA|2017/01/01:0.0380539728,KEXV01046490|BR|ST_NA|Cluster_NA|2017/01/01:0.0334672506):0.0126961597,KR066273|BR|ST_NA|Cluster_NA|2013/01/01:0.0319066387):0.0022811946):0.0001106227,((((KEXV01012445|BR|ST_NA|Cluster_NA|2015/01/01:0.0052816926,KEXV01031278|BR|ST_NA|Cluster_NA|2015/01/01:0.0141867055):0.0049799816,KEXV01041830|BR|ST_NA|Cluster_NA|2017/01/01:0.0062176424):0.0185980708,((((KEXV01015745|BR|ST_NA|Cluster_NA|2015/01/01:0.0199830131,KEXV01046655|BR|ST_NA|Cluster_NA|2017/01/01:0.0229593835):0.0321247169,MG942570|US|ST_NA|Cluster_NA|2012/01/01:0.0312174667):0.0041465797,(KEXV01044954|BR|ST_NA|Cluster_NA|2017/01/01:0.0325975774,KEXV01046046|BR|ST_NA|Cluster_NA|2017/01/01:0.0411620104):0.0154573254):0.0014219627,((KEXV01016103|BR|ST_NA|Cluster_NA|2015/01/01:0.0310680590,KEXV01037477|BR|ST_NA|Cluster_NA|2016/01/01:0.0334075900):0.0104871187,KEXV01039932|BR|ST_NA|Cluster_NA|2016/01/01:0.0618914859):0.0082402424):0.0009250515):0.0000065826,KEXV01043446|BR|ST_NA|Cluster_NA|2016/01/01:0.0127416228):0.0014183584):0.0019968320):0.0008119014,(KEXV01039996|BR|ST_NA|Cluster_NA|2017/01/01:0.0210936791,(KEXV01040494|BR|ST_NA|Cluster_NA|2016/01/01:0.0116976811,KEXV01040954|BR|ST_NA|Cluster_NA|2016/01/01:0.0074742492):0.0174331957):0.0034207054):0.0000069769,((((((((KEXV01009062|BR|ST_NA|Cluster_NA|2015/01/01:0.0281576417,KX357252|BR|ST_NA|Cluster_NA|2013/01/01:0.0211119326):0.0131891250,KEXV01038317|BR|ST_NA|Cluster_NA|2016/01/01:0.0282760524):0.0009192005,(KEXV01031331|BR|ST_NA|Cluster_NA|2015/01/01:0.0300996658,KEXV01039705|BR|ST_NA|Cluster_NA|2017/01/01:0.0098921406):0.0120167061):0.0000077654,KEXV01041895|BR|ST_NA|Cluster_NA|2017/01/01:0.0150819762):0.0018367629,((((E3685-LAPM|MEX|ST_3|Cluster_NA|2017/01/01:0.0072900583,E6181-MALE|MEX|ST_3|Cluster_NA|2018/01/01:0.0000065826):0.0009314483,E4403-ERBC|MEX|ST_3|Cluster_NA|2017/01/01:0.0093019595):0.0182501181,E5291-DDLE|MEX|ST_3|Cluster_NA|2017/01/01:0.0118616360):0.0127129650,E6550-MAVJ|MEX|ST_3|Cluster_NA|2018/01/01:0.0299143628):0.0058263470):0.0008923930,((((((KEXV01012183|BR|ST_NA|Cluster_NA|2015/01/01:0.0046042922,KEXV01035930|BR|ST_NA|Cluster_NA|2017/01/01:0.0017808386):0.0186599626,KEXV01043532|BR|ST_NA|Cluster_NA|2016/01/01:0.0072014704):0.0019876502,KEXV01037387|BR|ST_NA|Cluster_NA|2017/01/01:0.0284450714):0.0011688665,(KEXV01034078|BR|ST_NA|Cluster_NA|2017/01/01:0.0202761753,((KEXV01034864|BR|ST_NA|Cluster_NA|2016/01/01:0.0066036025,KEXV01035027|BR|ST_NA|Cluster_NA|2017/01/01:0.0000073361):0.0208810288,KEXV01035034|BR|ST_NA|Cluster_NA|2017/01/01:0.0150251206):0.0181452836):0.0000057694):0.0017294593,(KEXV01014546|BR|ST_NA|Cluster_NA|2014/01/01:0.0221705135,KEXV01046305|BR|ST_NA|Cluster_NA|2017/01/01:0.0196608786):0.0048729773):0.0077909190,((KEXV01029702|BR|ST_NA|Cluster_NA|2015/01/01:0.0276050200,(KEXV01036738|BR|ST_NA|Cluster_NA|2016/01/01:0.0076000823,KEXV01037395|BR|ST_NA|Cluster_NA|2017/01/01:0.0113101483):0.0110147604):0.0096001769,(KEXV01039189|BR|ST_NA|Cluster_NA|2017/01/01:0.0156943056,MK922691|US|ST_NA|Cluster_NA|2018/01/01:0.0288576766):0.0001901962):0.0026331063):0.0044267290):0.0000065898,((KEXV01009123|BR|ST_NA|Cluster_NA|2015/01/01:0.0341754766,(KEXV01041244|BR|ST_NA|Cluster_NA|2017/01/01:0.0278610469,((MF456324|US|ST_NA|Cluster_NA|2011/01/01:0.0113925227,MF456768|US|ST_NA|Cluster_NA|2011/01/01:0.0138455971):0.0089376678,MF457277|US|ST_NA|Cluster_NA|2014/01/01:0.0050706365):0.0160334904):0.0000076185):0.0026591718,(((KEXV01039857|BR|ST_NA|Cluster_NA|2016/01/01:0.0092703777,((KEXV01039882|BR|ST_NA|Cluster_NA|2016/01/01:0.0138784411,KEXV01040033|BR|ST_NA|Cluster_NA|2017/01/01:0.0160876764):0.0010483882,KEXV01040038|BR|ST_NA|Cluster_NA|2017/01/01:0.0116861195):0.0025045838):0.0100672539,KEXV01039965|BR|ST_NA|Cluster_NA|2017/01/01:0.0204321284):0.0128084086,KEXV01041198|BR|ST_NA|Cluster_NA|2017/01/01:0.0153609935):0.0007731419):0.0007897757):0.0043481696,(KEXV01009346|BR|ST_NA|Cluster_NA|2015/01/01:0.0216586078,KEXV01039514|BR|ST_NA|Cluster_NA|2017/01/01:0.0139790412):0.0006890247):0.0016180859):0.0032295353,((((KEXV01012396|BR|ST_NA|Cluster_NA|2015/01/01:0.0453309819,KEXV01038837|BR|ST_NA|Cluster_NA|2016/01/01:0.0415699454):0.0121401108,KEXV01038668|BR|ST_NA|Cluster_NA|2016/01/01:0.0347031695):0.0011483911,(MH353865|US|ST_NA|Cluster_NA|2013/01/01:0.0203244297,((MH354553|US|ST_NA|Cluster_NA|2011/01/01:0.0133661798,MH354984|US|ST_NA|Cluster_NA|2014/01/01:0.0203735735):0.0018507171,MH354598|US|ST_NA|Cluster_NA|2012/01/01:0.0018038324):0.0027603283):0.0134108121):0.0045799522,((((KEXV01015610|BR|ST_NA|Cluster_NA|2015/01/01:0.0111953409,KEXV01046051|BR|ST_NA|Cluster_NA|2017/01/01:0.0364914176):0.0204693166,MK817452|CU|ST_NA|Cluster_NA|2017/01/01:0.0508858659):0.0067759882,(MG943752|US|ST_NA|Cluster_NA|2016/01/01:0.0116530108,G-0331|GUA|ST_NA|Cluster_NA|2011/01/01:0.0218526810):0.0118680499):0.0000077452,(KF729925|US|ST_NA|Cluster_NA|2011/01/01:0.0229368289,(MK817445|CU|ST_NA|Cluster_NA|2017/01/01:0.0729022586,(((G-0366|GUA|ST_NA|Cluster_NA|2011/01/01:0.0069017074,G-0418|GUA|ST_NA|Cluster_NA|2011/01/01:0.0064911193):0.0070231410,G-0945|GUA|ST_NA|Cluster_NA|2013/01/01:0.0161379614):0.0060419039,G-0655|GUA|ST_NA|Cluster_NA|2012/01/01:0.0107807662):0.0488810313):0.0092613004):0.0033307009):0.0027344331):0.0002321565):0.0000056389):0.0004028732,((((((((((((((((CEC-19-0025|MEX|ST_1|Cluster_NA|2019/07/19:0.0026015616,CEC-22-7816|MEX|ST_1|Cluster_NA|2022/06/03:0.0044676212):0.0111081388,CEC-22-8131|MEX|ST_1|Cluster_NA|2022/06/30:0.0155227927):0.0049208091,E7040-LHPD|MEX|ST_3|Cluster_NA|2018/01/01:0.0153272841):0.0211784176,((E6423-EGS|MEX|ST_3|Cluster_NA|2018/01/01:0.0130413167,E6658-EOCM|MEX|ST_3|Cluster_NA|2018/01/01:0.0164528940):0.0120758766,(E7023-OULG|MEX|ST_3|Cluster_NA|2018/01/01:0.0044249019,E7025-JLER|MEX|ST_3|Cluster_NA|2018/01/01:0.0034527354):0.0226695299):0.0196754426):0.0045682210,E6433-JEM|MEX|ST_3|Cluster_NA|2018/01/01:0.0368163877):0.0021887650,(MK580312|US|ST_NA|Cluster_NA|2017/01/01:0.0401642596,(E2030-EMC|MEX|ST_3|Cluster_NA|2015/01/01:0.0195844490,(E2031-MOM|MEX|ST_3|Cluster_NA|2015/01/01:0.0057287541,E5588-HMRV|MEX|ST_3|Cluster_NA|2017/01/01:0.0126222074):0.0011054920):0.0189742541):0.0057427859):0.0000056389,((JX194200|CU|ST_NA|Cluster_NA|2011/01/01:0.0270216420,(KEXV01044475|BR|ST_NA|Cluster_NA|2016/01/01:0.0230322264,(E6973-LEAM|MEX|ST_3|Cluster_NA|2018/01/01:0.0525279441,P-423-JW|PAN|ST_NA|Cluster_NA|2014/01/01:0.0393796031):0.0035163766):0.0025226330):0.0027289142,(KU190537|CA|ST_NA|Cluster_NA|2011/01/01:0.0331733628,E2126-AAH|MEX|ST_3|Cluster_NA|2015/01/01:0.0167138355):0.0057229906):0.0012400132):0.0024089920,((MF457081|US|ST_NA|Cluster_NA|2011/01/01:0.0144616327,MN971735|US|ST_NA|Cluster_NA|2017/01/01:0.0434347011):0.0000059523,MF457310|US|ST_NA|Cluster_NA|2014/01/01:0.0183787800):0.0040554430):0.0012083110,((((MF455555|US|ST_NA|Cluster_NA|2011/01/01:0.0019916393,MF456457|US|ST_NA|Cluster_NA|2011/01/01:0.0000027755):0.0100500556,(MF457041|US|ST_NA|Cluster_NA|2012/01/01:0.0070368520,MK580278|US|ST_NA|Cluster_NA|2016/01/01:0.0024395453):0.0048137421):0.0192833744,((MG942155|US|ST_NA|Cluster_NA|2011/01/01:0.0008182145,MG943580|US|ST_NA|Cluster_NA|2016/01/01:0.0127506864):0.0000065961,MG942749|US|ST_NA|Cluster_NA|2013/01/01:0.0082183644):0.0121362350):0.0072797760,((MF456489|US|ST_NA|Cluster_NA|2013/01/01:0.0091190294,(MG942894|US|ST_NA|Cluster_NA|2014/01/01:0.0026072320,MG942948|US|ST_NA|Cluster_NA|2014/01/01:0.0016530354):0.0088923858):0.0037418009,MF456896|US|ST_NA|Cluster_NA|2011/01/01:0.0100501878):0.0143730230):0.0029423048):0.0000079510,(((((CEC-19-0259|MEX|ST_1|Cluster_NA|2019/09/11:0.0291418637,MF457050|US|ST_NA|Cluster_NA|2012/01/01:0.0212816433):0.0049985872,(MH353787|US|ST_NA|Cluster_NA|2011/01/01:0.0015985909,MH354345|US|ST_NA|Cluster_NA|2015/01/01:0.0000027755):0.0286843390):0.0022723047,((((((((CEC-19-1005|MEX|ST_1|Cluster_NA|2019/12/09:0.0015131162,CEC-21-4324|MEX|ST_1|Cluster_NA|2021/07/15:0.0015442730):0.0056030976,CEC-21-4284|MEX|ST_2|Cluster_NA|2021/07/12:0.0088928110):0.0306849633,(KEXV01034589|BR|ST_NA|Cluster_NA|2016/01/01:0.0427068430,KEXV01037991|BR|ST_NA|Cluster_NA|2017/01/01:0.0383132260):0.0079380167):0.0021838441,KEXV01033398|BR|ST_NA|Cluster_NA|2016/01/01:0.0433217459):0.0077573586,(CEC-20-1219|MEX|ST_1|Cluster_NA|2020/08/20:0.0486640257,(E3701-JJJG|MEX|ST_3|Cluster_NA|2017/01/01:0.0181478759,E4597-HAP|MEX|ST_3|Cluster_NA|2017/01/01:0.0332310918):0.0294312848):0.0057498250):0.0000308106,(KEXV01034416|BR|ST_NA|Cluster_NA|2017/01/01:0.0302692920,KEXV01038734|BR|ST_NA|Cluster_NA|2016/01/01:0.0496708542):0.0063633771):0.0044660743,(((KEXV01002653|BR|ST_NA|Cluster_NA|2015/01/01:0.0166575352,(KEXV01034120|BR|ST_NA|Cluster_NA|2017/01/01:0.0037270800,KEXV01034173|BR|ST_NA|Cluster_NA|2017/01/01:0.0064736022):0.0008878471):0.0271635713,(KJ474506|PA|ST_NA|Cluster_NA|2012/01/01:0.0442700232,MF457069|US|ST_NA|Cluster_NA|2013/01/01:0.0255055721):0.0069249219):0.0000069859,((((KEXV01007747|BR|ST_NA|Cluster_NA|2014/01/01:0.0000027755,KY581504|BR|ST_NA|Cluster_NA|2014/01/01:0.0000027755):0.0091044204,KEXV01033249|BR|ST_NA|Cluster_NA|2017/01/01:0.0119360211):0.0300127545,KEXV01008748|BR|ST_NA|Cluster_NA|2015/01/01:0.0440438047):0.0008961059,(KEXV01015317|BR|ST_NA|Cluster_NA|2014/01/01:0.0389343071,KEXV01015526|BR|ST_NA|Cluster_NA|2015/01/01:0.0240220680):0.0091945000):0.0043457801):0.0028885116):0.0007372961,(((MF455674|US|ST_NA|Cluster_NA|2013/01/01:0.0126365914,MF456453|US|ST_NA|Cluster_NA|2014/01/01:0.0179534570):0.0005899508,((MF456454|US|ST_NA|Cluster_NA|2012/01/01:0.0080824900,MF456840|US|ST_NA|Cluster_NA|2011/01/01:0.0050501657):0.0000027755,MF457228|US|ST_NA|Cluster_NA|2011/01/01:0.0070416724):0.0000031207):0.0033276407,(MF456794|US|ST_NA|Cluster_NA|2015/01/01:0.0026297683,MF456940|US|ST_NA|Cluster_NA|2011/01/01:0.0037971448):0.0109408161):0.0167043559):0.0000029393):0.0004948753,((MF456793|US|ST_NA|Cluster_NA|2014/01/01:0.0474189677,MH354823|US|ST_NA|Cluster_NA|2013/01/01:0.0288970210):0.0041537608,MG942737|US|ST_NA|Cluster_NA|2013/01/01:0.0259694037):0.0000972263):0.0023030657,((((KEXV01008858|BR|ST_NA|Cluster_NA|2014/01/01:0.0267888061,KEXV01032065|BR|ST_NA|Cluster_NA|2016/01/01:0.0193504366):0.0112346656,KEXV01015890|BR|ST_NA|Cluster_NA|2015/01/01:0.0208152696):0.0055497386,(((KEXV01015467|BR|ST_NA|Cluster_NA|2015/01/01:0.0311946760,(KEXV01033195|BR|ST_NA|Cluster_NA|2017/01/01:0.0121677673,(KEXV01036520|BR|ST_NA|Cluster_NA|2016/01/01:0.0124544255,KY581501|BR|ST_NA|Cluster_NA|2014/01/01:0.0149449446):0.0021161605):0.0122492359):0.0000040928,((KEXV01046674|BR|ST_NA|Cluster_NA|2017/01/01:0.0295985315,((E0622-SRR|MEX|ST_3|Cluster_NA|2012/01/01:0.0034677952,(E1233-JAGV|MEX|ST_3|Cluster_NA|2013/01/01:0.0015710131,E7302-MAAF|MEX|ST_3|Cluster_NA|2018/01/01:0.0087705890):0.0065907472):0.0173307943,E1842-HSZM|MEX|ST_1|Cluster_NA|2015/01/01:0.0238479167):0.0145657258):0.0011308089,(KU190809|CA|ST_NA|Cluster_NA|2013/01/01:0.0382741033,E6818-HCQ|MEX|ST_3|Cluster_NA|2018/01/01:0.0350087027):0.0092190421):0.0013177741):0.0029784317,(KEXV01032116|BR|ST_NA|Cluster_NA|2016/01/01:0.0199678077,KEXV01039770|BR|ST_NA|Cluster_NA|2017/01/01:0.0276387100):0.0093027560):0.0000056272):0.0016239774,((KEXV01036152|BR|ST_NA|Cluster_NA|2016/01/01:0.0286593062,E7517-RRFS|MEX|ST_3|Cluster_NA|2018/01/01:0.0347989548):0.0053896991,MF456416|US|ST_NA|Cluster_NA|2013/01/01:0.0294852615):0.0037748040):0.0000056389):0.0012457385):0.0022214786,((((((((CEC-19-0031|MEX|ST_1|Cluster_NA|2019/07/24:0.0209269126,(CEC-21-3909|MEX|ST_1|Cluster_NA|2021/06/08:0.0080514537,E0958-ALC|MEX|ST_3|Cluster_NA|2013/01/01:0.0034573850):0.0016040559):0.0030048034,CEC-20-1028|MEX|ST_1|Cluster_NA|2020/07/28:0.0198715631):0.0066814523,E5530-LFZM|MEX|ST_1|Cluster_NA|2017/01/01:0.0208596580):0.0025562137,(((CEC-21-2953|MEX|ST_1|Cluster_NA|2021/03/16:0.0162244281,(CEC-21-4988|MEX|ST_1|Cluster_NA|2021/09/27:0.0102137206,CEC-22-7133|MEX|ST_1|Cluster_NA|2022/04/11:0.0105521745):0.0018958705):0.0027586795,CEC-22-7415|MEX|ST_2|Cluster_NA|2022/05/09:0.0181505597):0.0147131367,((((((CEC-21-3765|MEX|ST_1|Cluster_NA|2021/05/24:0.0042066398,E6261-HEMJ|MEX|ST_3|Cluster_NA|2018/01/01:0.0038454949):0.0048377270,CEC-21-4201|MEX|ST_1|Cluster_NA|2021/07/05:0.0160320421):0.0136471081,CEC-22-9015|MEX|ST_2|Cluster_NA|2022/09/20:0.0236670835):0.0000065961,(E5708-BSA|MEX|ST_3|Cluster_NA|2017/01/01:0.0052898878,E7271-GMG|MEX|ST_3|Cluster_NA|2018/01/01:0.0009240949):0.0092513459):0.0005003461,E0898-MSC|MEX|ST_3|Cluster_NA|2013/01/01:0.0120332743):0.0025281372,E1178-FNG|MEX|ST_3|Cluster_NA|2013/01/01:0.0153470165):0.0021984736):0.0002187782):0.0167417868,(KEXV01044024|BR|ST_NA|Cluster_NA|2016/01/01:0.0179779698,MF457367|US|ST_NA|Cluster_NA|2013/01/01:0.0295398101):0.0034288138):0.0021878243,((KEXV01015407|BR|ST_NA|Cluster_NA|2015/01/01:0.0259823800,(MK922679|US|ST_NA|Cluster_NA|2018/01/01:0.0340760092,E6997-SPG|MEX|ST_3|Cluster_NA|2018/01/01:0.0363932494):0.0041527636):0.0022658305,KEXV01046798|BR|ST_NA|Cluster_NA|2017/01/01:0.0330312857):0.0035089551):0.0015990267,(((((KEXV01007127|BR|ST_NA|Cluster_NA|2014/01/01:0.0231253525,KEXV01043316|BR|ST_NA|Cluster_NA|2016/01/01:0.0161006506):0.0146603399,((((KEXV01035180|BR|ST_NA|Cluster_NA|2017/01/01:0.0318379244,KEXV01046452|BR|ST_NA|Cluster_NA|2017/01/01:0.0428217643):0.0160785793,KEXV01038720|BR|ST_NA|Cluster_NA|2016/01/01:0.0378797614):0.0066801514,(E1992-QGJD|MEX|ST_3|Cluster_NA|2015/01/01:0.0156568624,E2027-LCG|MEX|ST_3|Cluster_NA|2015/01/01:0.0169671372):0.0255922388):0.0068245641,((KEXV01037190|BR|ST_NA|Cluster_NA|2017/01/01:0.0215625568,(KEXV01039358|BR|ST_NA|Cluster_NA|2017/01/01:0.0289150030,E2225-RGP|MEX|ST_1|Cluster_NA|2015/01/01:0.0291706788):0.0048292482):0.0027587242,KEXV01038301|BR|ST_NA|Cluster_NA|2016/01/01:0.0304045590):0.0084264250):0.0049337312):0.0010203944,((MH354540|US|ST_NA|Cluster_NA|2011/01/01:0.0165328247,(KY034982|US|ST_NA|Cluster_NA|2012/01/01:0.0229817632,KY036988|US|ST_NA|Cluster_NA|2011/01/01:0.0336904463):0.0045024227):0.0042128446,KY037755|US|ST_NA|Cluster_NA|2012/01/01:0.0161231525):0.0040895937):0.0018213565,((((((KEXV01033347|BR|ST_NA|Cluster_NA|2016/01/01:0.0158865474,(KEXV01040099|BR|ST_NA|Cluster_NA|2017/01/01:0.0213337096,MN528289|BR|ST_NA|Cluster_NA|2015/01/01:0.0149452559):0.0074137391):0.0029794181,KEXV01041657|BR|ST_NA|Cluster_NA|2017/01/01:0.0115376285):0.0185438469,(KEXV01035823|BR|ST_NA|Cluster_NA|2017/01/01:0.0418952277,(KEXV01040056|BR|ST_NA|Cluster_NA|2016/01/01:0.0207953043,(KEXV01040096|BR|ST_NA|Cluster_NA|2017/01/01:0.0373856012,KEXV01040112|BR|ST_NA|Cluster_NA|2017/01/01:0.0235298054):0.0021836761):0.0228810917):0.0027775344):0.0052776681,(((MG942084|US|ST_NA|Cluster_NA|2011/01/01:0.0000027755,MK922857|US|ST_NA|Cluster_NA|2018/01/01:0.0030026015):0.0132690336,MG943020|US|ST_NA|Cluster_NA|2014/01/01:0.0053906378):0.0064008133,MG943763|US|ST_NA|Cluster_NA|2016/01/01:0.0111258588):0.0195027686):0.0034167578,(E1498-CAGC|MEX|ST_2|Cluster_NA|2014/01/01:0.0016403361,(E1735-CADP|MEX|ST_1|Cluster_NA|2014/01/01:0.0054496294,E5577-JJHM|MEX|ST_3|Cluster_NA|2017/01/01:0.0089506045):0.0022416877):0.0290322181):0.0017709711,(((MF455772|US|ST_NA|Cluster_NA|2012/01/01:0.0117139829,(MF456086|US|ST_NA|Cluster_NA|2011/01/01:0.0245729908,MF456319|US|ST_NA|Cluster_NA|2011/01/01:0.0177645963):0.0012867301):0.0041471408,((MF455773|US|ST_NA|Cluster_NA|2011/01/01:0.0100201317,MF455807|US|ST_NA|Cluster_NA|2011/01/01:0.0073617676):0.0134146226,(MF455808|US|ST_NA|Cluster_NA|2012/01/01:0.0093631489,MF455877|US|ST_NA|Cluster_NA|2012/01/01:0.0118219873):0.0127168424):0.0041875791):0.0127805780,MG942100|US|ST_NA|Cluster_NA|2011/01/01:0.0165227211):0.0031100625):0.0012366245):0.0016761254,((((KEXV01032354|BR|ST_NA|Cluster_NA|2016/01/01:0.0354623537,KEXV01035098|BR|ST_NA|Cluster_NA|2017/01/01:0.0360769793):0.0055143093,(MH354431|US|ST_NA|Cluster_NA|2011/01/01:0.0183429892,(MH354466|US|ST_NA|Cluster_NA|2011/01/01:0.0161276149,MH354526|US|ST_NA|Cluster_NA|2011/01/01:0.0247780194):0.0000668421):0.0139444661):0.0024267364,(MF455839|US|ST_NA|Cluster_NA|2014/01/01:0.0122705015,MF456132|US|ST_NA|Cluster_NA|2012/01/01:0.0150543887):0.0068651140):0.0022890251,(KEXV01038910|BR|ST_NA|Cluster_NA|2016/01/01:0.0313274475,((MH353740|US|ST_NA|Cluster_NA|2015/01/01:0.0276978992,MH355069|US|ST_NA|Cluster_NA|2011/01/01:0.0198155960):0.0072480584,MH354968|US|ST_NA|Cluster_NA|2015/01/01:0.0377159984):0.0043882629):0.0033528069):0.0023996732):0.0006271598):0.0000077530,(((CEC-19-0286|MEX|ST_1|Cluster_NA|2019/09/13:0.0275400442,(CEC-21-4166|MEX|ST_1|Cluster_NA|2021/06/30:0.0091638057,CEC-22-8323|MEX|ST_1|Cluster_NA|2022/07/15:0.0061645190):0.0142809205):0.0088975118,(KJ722954|US|ST_NA|Cluster_NA|2011/01/01:0.0377933267,KX829852|US|ST_NA|Cluster_NA|2014/01/01:0.0185282057):0.0030657997):0.0038654658,(((CEC-21-4431|MEX|ST_1|Cluster_NA|2021/08/02:0.0485369561,(KJ680942|US|ST_NA|Cluster_NA|2012/01/01:0.0175418739,MH354694|US|ST_NA|Cluster_NA|2012/01/01:0.0062654279):0.0177247646):0.0051092186,MF456924|US|ST_NA|Cluster_NA|2011/01/01:0.0327658163):0.0010262325,(((CEC-22-7855|MEX|ST_1|Cluster_NA|2022/06/07:0.0287892845,E4361-EAC|MEX|ST_3|Cluster_NA|2017/01/01:0.0069629356):0.0222009815,(((E1585-LAHM|MEX|ST_3|Cluster_NA|2014/01/01:0.0048915680,((((E1653-JAFT|MEX|ST_3|Cluster_NA|2014/01/01:0.0057771027,E3041-MICF|MEX|ST_3|Cluster_NA|2016/01/01:0.0009337273):0.0019020631,(E2658-JEET|MEX|ST_3|Cluster_NA|2015/01/01:0.0169099463,(E7070-HMB|MEX|ST_3|Cluster_NA|2018/01/01:0.0044482253,E7077-DGCJ|MEX|ST_3|Cluster_NA|2018/01/01:0.0019710455):0.0116514633):0.0006201375):0.0009765682,(E3169-MJFP|MEX|ST_3|Cluster_NA|2017/01/01:0.0026790201,(E6036-GMSK|MEX|ST_3|Cluster_NA|2018/01/01:0.0019101295,E6048-GCP|MEX|ST_3|Cluster_NA|2018/01/01:0.0000027755):0.0080307952):0.0113481733):0.0008516944,((E2804-JBFG|MEX|ST_3|Cluster_NA|2016/01/01:0.0020802227,E7345-JAPC|MEX|ST_3|Cluster_NA|2018/01/01:0.0097232225):0.0022625496,E6674-HJCA|MEX|ST_3|Cluster_NA|2018/01/01:0.0110295399):0.0058400290):0.0000065826):0.0023339642,E2925-SPT|MEX|ST_3|Cluster_NA|2016/01/01:0.0049563428):0.0013691400,E2907-YHA|MEX|ST_3|Cluster_NA|2016/01/01:0.0070862204):0.0167964561):0.0065817131,E3561-EBCM|MEX|ST_3|Cluster_NA|2017/01/01:0.0264888271):0.0114859248):0.0102025393):0.0004963691):0.0016401519):0.0000065826,(((((CEC-19-0162|MEX|ST_1|Cluster_NA|2019/08/30:0.0045240538,(((((CEC-19-0986|MEX|ST_1|Cluster_NA|2019/12/04:0.0041260878,CEC-21-4477|MEX|ST_1|Cluster_NA|2021/08/05:0.0059389709):0.0042576778,((CEC-21-3440|MEX|ST_1|Cluster_NA|2021/04/26:0.0057320512,CEC-21-3441|MEX|ST_1|Cluster_NA|2021/04/26:0.0064709195):0.0060608214,CEC-22-6324|MEX|ST_1|Cluster_NA|2022/02/01:0.0063382384):0.0015077141):0.0032591527,CEC-22-7244|MEX|ST_1|Cluster_NA|2022/04/22:0.0032703591):0.0000058405,CEC-22-6624|MEX|ST_1|Cluster_NA|2022/02/28:0.0117399765):0.0005931069,E1889-ALL|MEX|ST_2|Cluster_NA|2015/01/01:0.0000027755):0.0005378791):0.0070401273,(E1590-AGC|MEX|ST_2|Cluster_NA|2014/01/01:0.0167712791,E1733-GUH|MEX|ST_1|Cluster_NA|2014/01/01:0.0462642597):0.0000059988):0.0023700895,((KF729936|US|ST_NA|Cluster_NA|2011/01/01:0.0005804243,MK922938|US|ST_NA|Cluster_NA|2018/01/01:0.0107012244):0.0040669986,MG943026|US|ST_NA|Cluster_NA|2014/01/01:0.0195169021):0.0282377779):0.0003737872,(((KEXV01033595|BR|ST_NA|Cluster_NA|2016/01/01:0.0230257888,KJ680937|US|ST_NA|Cluster_NA|2012/01/01:0.0331098601):0.0033317794,((MF456079|US|ST_NA|Cluster_NA|2012/01/01:0.0074011848,(MF456136|US|ST_NA|Cluster_NA|2012/01/01:0.0072901401,MF456306|US|ST_NA|Cluster_NA|2011/01/01:0.0058958698):0.0036577391):0.0226970008,MF456731|US|ST_NA|Cluster_NA|2012/01/01:0.0212442976):0.0151076242):0.0012470909,((((KEXV01033895|BR|ST_NA|Cluster_NA|2016/01/01:0.0367985861,E6115-WRVM|MEX|ST_3|Cluster_NA|2018/01/01:0.0415766780):0.0098570968,((KJ474384|PA|ST_NA|Cluster_NA|2011/01/01:0.0114718185,KJ474415|PA|ST_NA|Cluster_NA|2012/01/01:0.0240694920):0.0191719038,(KJ474592|PA|ST_NA|Cluster_NA|2013/01/01:0.0000027755,P-215-ECM|PAN|ST_NA|Cluster_NA|2013/01/01:0.0000027755):0.0119646052):0.0092227855):0.0033830110,((((KJ474231|PA|ST_NA|Cluster_NA|2011/01/01:0.0352161994,P-285-BG|PAN|ST_NA|Cluster_NA|2013/01/01:0.0194676307):0.0053138542,((KJ474302|PA|ST_NA|Cluster_NA|2011/01/01:0.0000027755,P-024-RR|PAN|ST_NA|Cluster_NA|2011/01/01:0.0000027755):0.0239614802,P-302-EAT|PAN|ST_NA|Cluster_NA|2013/01/01:0.0362414795):0.0000059318):0.0053563906,((((((((KJ474322|PA|ST_NA|Cluster_NA|2011/01/01:0.0000027755,P-045-ZBR|PAN|ST_NA|Cluster_NA|2011/01/01:0.0000027755):0.0252263861,KJ474560|PA|ST_NA|Cluster_NA|2013/01/01:0.0150058833):0.0037743625,P-337-GC|PAN|ST_NA|Cluster_NA|2014/01/01:0.0114813393):0.0040312396,((KJ474337|PA|ST_NA|Cluster_NA|2011/01/01:0.0000027755,P-060-BB|PAN|ST_NA|Cluster_NA|2011/01/01:0.0000027755):0.0034114065,(P-276-ALL|PAN|ST_NA|Cluster_NA|2013/01/01:0.0198606035,P-415-EHP|PAN|ST_NA|Cluster_NA|2014/01/01:0.0147594327):0.0027397532):0.0037293754):0.0038200478,P-317-PR|PAN|ST_NA|Cluster_NA|2014/01/01:0.0289053803):0.0078894434,(KJ474541|PA|ST_NA|Cluster_NA|2013/01/01:0.0250698179,KJ474563|PA|ST_NA|Cluster_NA|2013/01/01:0.0229852064):0.0059210711):0.0000070484,(KJ474483|PA|ST_NA|Cluster_NA|2012/01/01:0.0406717500,KJ474621|PA|ST_NA|Cluster_NA|2013/01/01:0.0314819425):0.0031595237):0.0019240183,(((KJ474400|PA|ST_NA|Cluster_NA|2012/01/01:0.0155797548,KJ474639|PA|ST_NA|Cluster_NA|2013/01/01:0.0313496773):0.0128358800,KJ474455|PA|ST_NA|Cluster_NA|2012/01/01:0.0272614438):0.0049403545,KJ474254|PA|ST_NA|Cluster_NA|2011/01/01:0.0314396246):0.0000071770):0.0039417574):0.0023828316,((KJ474518|PA|ST_NA|Cluster_NA|2012/01/01:0.0000027755,P-167-YT|PAN|ST_NA|Cluster_NA|2012/01/01:0.0000027755):0.0248972156,(KJ474419|PA|ST_NA|Cluster_NA|2012/01/01:0.0417373026,E2978-GSV|MEX|ST_3|Cluster_NA|2016/01/01:0.0512507693):0.0072807550):0.0030241767):0.0003134058):0.0004060878,((KJ474300|PA|ST_NA|Cluster_NA|2011/01/01:0.0000027755,P-022-AACC|PAN|ST_NA|Cluster_NA|2011/01/01:0.0000027755):0.0229806007,P-385-WOV|PAN|ST_NA|Cluster_NA|2014/01/01:0.0279214296):0.0022584712):0.0103120761):0.0034100750):0.0000073533,((CEC-22-8271|MEX|ST_2|Cluster_NA|2022/07/11:0.0124099263,CEC-22-9483|MEX|ST_1|Cluster_NA|2022/11/03:0.0053440069):0.0080964228,(((KEXV01045660|BR|ST_NA|Cluster_NA|2017/01/01:0.0290541210,KEXV01046187|BR|ST_NA|Cluster_NA|2017/01/01:0.0313562665):0.0060820133,E0174-IAIZ|MEX|ST_1|Cluster_NA|2011/01/01:0.0425647977):0.0057447594,(E2247-UFR|MEX|ST_1|Cluster_NA|2015/01/01:0.0105732608,E3766-MMD|MEX|ST_3|Cluster_NA|2017/01/01:0.0159551852):0.0266583762):0.0008500892):0.0012293295):0.0122794052):0.0063812238,(((((((((((CEC-19-0610|MEX|ST_1|Cluster_NA|2019/10/18:0.0000027755,CEC-21-3151|MEX|ST_1|Cluster_NA|2021/03/30:0.0037832294):0.0205937382,E7011-RGDL|MEX|ST_3|Cluster_NA|2018/01/01:0.0336076941):0.0149578042,((MF456427|US|ST_NA|Cluster_NA|2012/01/01:0.0445647275,MG942911|US|ST_NA|Cluster_NA|2014/01/01:0.0348262975):0.0086581445,MK922915|US|ST_NA|Cluster_NA|2018/01/01:0.0350885905):0.0030575662):0.0016831658,((((CEC-20-1854|MEX|ST_2|Cluster_NA|2020/10/27:0.0102703566,E7352-JJVR|MEX|ST_3|Cluster_NA|2018/01/01:0.0036894085):0.0062541596,(E1128-JHS|MEX|ST_1|Cluster_NA|2013/01/01:0.0181677497,(E2200-ORM|MEX|ST_3|Cluster_NA|2015/01/01:0.0082598985,E6488-JML|MEX|ST_3|Cluster_NA|2018/01/01:0.0163727340):0.0105041531):0.0005878534):0.0021043158,((CEC-21-4771|MEX|ST_1|Cluster_NA|2021/09/07:0.0090631885,CEC-22-6463|MEX|ST_1|Cluster_NA|2022/02/14:0.0042995954):0.0239898264,CEC-22-8954|MEX|ST_1|Cluster_NA|2022/09/12:0.0128778725):0.0053713990):0.0075863400,((((CEC-21-3279|MEX|ST_2|Cluster_NA|2021/04/13:0.0121988446,CEC-22-9218|MEX|ST_1|Cluster_NA|2022/10/05:0.0136258636):0.0014206424,E5821-GGB|MEX|ST_1|Cluster_NA|2018/01/01:0.0070613876):0.0081044871,(CEC-22-6158|MEX|ST_1|Cluster_NA|2022/01/18:0.0126040734,E2092-EHM|MEX|ST_3|Cluster_NA|2015/01/01:0.0263718569):0.0037379973):0.0022105027,E2276-RMB|MEX|ST_1|Cluster_NA|2015/01/01:0.0162777952):0.0089215305):0.0130961441):0.0065522674,(((CEC-21-3336|MEX|ST_1|Cluster_NA|2021/04/16:0.0362211119,KJ680950|US|ST_NA|Cluster_NA|2012/01/01:0.0405050714):0.0039716923,((KEXV01034326|BR|ST_NA|Cluster_NA|2016/01/01:0.0408109734,MH355046|US|ST_NA|Cluster_NA|2015/01/01:0.0540562976):0.0072133633,MG942534|US|ST_NA|Cluster_NA|2012/01/01:0.0245055152):0.0000070663):0.0036088519,(KM851106|BR|ST_NA|Cluster_NA|2012/01/01:0.0290476774,(E0026-EMA|MEX|ST_3|Cluster_NA|2011/01/01:0.0435100197,E7105-APA|MEX|ST_3|Cluster_NA|2018/01/01:0.0474968144):0.0010037079):0.0048250699):0.0018890608):0.0000065898,(((KEXV01009306|BR|ST_NA|Cluster_NA|2015/01/01:0.0336580456,KEXV01035837|BR|ST_NA|Cluster_NA|2017/01/01:0.0328544032):0.0054581403,MF456044|US|ST_NA|Cluster_NA|2013/01/01:0.0168131815):0.0020016313,(KEXV01015620|BR|ST_NA|Cluster_NA|2015/01/01:0.0193177240,KEXV01031556|BR|ST_NA|Cluster_NA|2016/01/01:0.0053113149):0.0191121811):0.0034700711):0.0017985281,(((((MF455573|US|ST_NA|Cluster_NA|2015/01/01:0.0092377170,MF456610|US|ST_NA|Cluster_NA|2014/01/01:0.0098270228):0.0076680513,MF456286|US|ST_NA|Cluster_NA|2011/01/01:0.0194967283):0.0150260952,(MF456393|US|ST_NA|Cluster_NA|2011/01/01:0.0320603558,MG942763|US|ST_NA|Cluster_NA|2013/01/01:0.0227409073):0.0003285566):0.0017395419,MH352916|US|ST_NA|Cluster_NA|2013/01/01:0.0224523423):0.0027694387,(MF455589|US|ST_NA|Cluster_NA|2011/01/01:0.0241272404,MF457066|US|ST_NA|Cluster_NA|2013/01/01:0.0267176263):0.0046570770):0.0000076082):0.0007359182,(((KT737308|BR|ST_NA|Cluster_NA|2014/01/01:0.0017905039,KT737309|BR|ST_NA|Cluster_NA|2014/01/01:0.0061551817):0.0319604394,KEXV01011994|BR|ST_NA|Cluster_NA|2015/01/01:0.0256302787):0.0096692853,((MF455602|US|ST_NA|Cluster_NA|2011/01/01:0.0186283714,(MF456053|US|ST_NA|Cluster_NA|2012/01/01:0.0108965501,(MF456395|US|ST_NA|Cluster_NA|2011/01/01:0.0147184592,MF457219|US|ST_NA|Cluster_NA|2013/01/01:0.0130924113):0.0019731518):0.0018139457):0.0228595515,(MF455833|US|ST_NA|Cluster_NA|2012/01/01:0.0162291449,(MF456473|US|ST_NA|Cluster_NA|2015/01/01:0.0136462875,MF456795|US|ST_NA|Cluster_NA|2011/01/01:0.0245725895):0.0207508267):0.0061795834):0.0039243035):0.0035460822):0.0005399571,(((((((((((((((CEC-21-3829|MEX|ST_2|Cluster_NA|2021/06/01:0.0115521138,(CEC-22-6599|MEX|ST_1|Cluster_NA|2022/02/24:0.0075909738,CEC-22-7671|MEX|ST_2|Cluster_NA|2022/05/23:0.0066482809):0.0018916563):0.0020741568,(((CEC-22-9872|MEX|ST_2|Cluster_NA|2022/12/14:0.0109707285,E6566-DICR|MEX|ST_3|Cluster_NA|2018/01/01:0.0038813807):0.0016386031,E7284-MEPO|MEX|ST_3|Cluster_NA|2018/01/01:0.0019237656):0.0000027755,E5300-JDCM|MEX|ST_3|Cluster_NA|2017/01/01:0.0000027755):0.0018721059):0.0023873103,CEC-21-5477|MEX|ST_2|Cluster_NA|2021/11/05:0.0183901725):0.0028208585,E2372-ERSR|MEX|ST_2|Cluster_NA|2015/01/01:0.0283245848):0.0022914357,E0726-AGC|MEX|ST_3|Cluster_NA|2012/01/01:0.0123901487):0.0016480281,E1840-MSV|MEX|ST_1|Cluster_NA|2015/01/01:0.0111377068):0.0022569658,((E1220-JFRL|MEX|ST_3|Cluster_NA|2013/01/01:0.0074987586,E2408-AVR|MEX|ST_3|Cluster_NA|2015/01/01:0.0076730586):0.0010874364,E4696-HMN|MEX|ST_3|Cluster_NA|2017/01/01:0.0061568607):0.0180438149):0.0108033862,CEC-21-4092|MEX|ST_1|Cluster_NA|2021/06/23:0.0350870421):0.0055891259,(KEXV01015311|BR|ST_NA|Cluster_NA|2014/01/01:0.0201436415,MF456535|US|ST_NA|Cluster_NA|2012/01/01:0.0259006247):0.0059214660):0.0055469787,((KEXV01039086|BR|ST_NA|Cluster_NA|2017/01/01:0.0317901626,(KJ474279|PA|ST_NA|Cluster_NA|2011/01/01:0.0220504798,KJ474539|PA|ST_NA|Cluster_NA|2013/01/01:0.0013873384):0.0218409231):0.0068222647,(MF457342|US|ST_NA|Cluster_NA|2015/01/01:0.0164220641,(KY036980|US|ST_NA|Cluster_NA|2011/01/01:0.0094744376,E2977-KDH|MEX|ST_3|Cluster_NA|2016/01/01:0.0114847633):0.0160736548):0.0014030319):0.0037187575):0.0000065826,MF457379|US|ST_NA|Cluster_NA|2011/01/01:0.0087966412):0.0037894625,((KEXV01029612|BR|ST_NA|Cluster_NA|2015/01/01:0.0177825194,KEXV01046817|BR|ST_NA|Cluster_NA|2016/01/01:0.0136821849):0.0105458621,MF456770|US|ST_NA|Cluster_NA|2013/01/01:0.0261119388):0.0016994212):0.0014504488,(KEXV01039303|BR|ST_NA|Cluster_NA|2017/01/01:0.0134097041,MF456533|US|ST_NA|Cluster_NA|2011/01/01:0.0117237758):0.0070134394):0.0000078176,((MF455991|US|ST_NA|Cluster_NA|2011/01/01:0.0252380633,MF456225|US|ST_NA|Cluster_NA|2011/01/01:0.0228305508):0.0076176750,(MG943219|US|ST_NA|Cluster_NA|2015/01/01:0.0227415122,(((E4778-SLFH|MEX|ST_3|Cluster_NA|2017/01/01:0.0011940084,E6118-EYG|MEX|ST_3|Cluster_NA|2018/01/01:0.0000027755):0.0034566103,E6049-OAPV|MEX|ST_3|Cluster_NA|2018/01/01:0.0031162696):0.0021788387,E6593-JBZS|MEX|ST_3|Cluster_NA|2018/01/01:0.0020699303):0.0362423656):0.0034439038):0.0044517804):0.0025668473,((CEC-22-8101|MEX|ST_2|Cluster_NA|2022/06/28:0.0366249591,(MF456414|US|ST_NA|Cluster_NA|2011/01/01:0.0043110692,MF457065|US|ST_NA|Cluster_NA|2013/01/01:0.0235604380):0.0165974522):0.0052187080,((((KJ680961|US|ST_NA|Cluster_NA|2012/01/01:0.0128862680,((((MG942253|US|ST_NA|Cluster_NA|2011/01/01:0.0000027755,MG942330|US|ST_NA|Cluster_NA|2012/01/01:0.0015729952):0.0053496673,MG942989|US|ST_NA|Cluster_NA|2014/01/01:0.0007881761):0.0037928738,MG943168|US|ST_NA|Cluster_NA|2014/01/01:0.0076759118):0.0012606705,((((MG942340|US|ST_NA|Cluster_NA|2012/01/01:0.0000027755,MG943263|US|ST_NA|Cluster_NA|2015/01/01:0.0089239017):0.0007779979,MG942626|US|ST_NA|Cluster_NA|2013/01/01:0.0017829400):0.0018283046,(MG942357|US|ST_NA|Cluster_NA|2012/01/01:0.0000027755,(MK330070|US|ST_NA|Cluster_NA|2012/01/01:0.0029020690,MN971721|US|ST_NA|Cluster_NA|2017/01/01:0.0220836750):0.0000065898):0.0026314074):0.0000065826,MG942656|US|ST_NA|Cluster_NA|2013/01/01:0.0028502906):0.0021873020):0.0032187292):0.0069501217,(MG943682|US|ST_NA|Cluster_NA|2016/01/01:0.0038487909,(MG943686|US|ST_NA|Cluster_NA|2016/01/01:0.0000027755,MG943759|US|ST_NA|Cluster_NA|2016/01/01:0.0048701965):0.0017838501):0.0095912750):0.0169557211,MF456041|US|ST_NA|Cluster_NA|2011/01/01:0.0080049899):0.0047437576,(MF455846|US|ST_NA|Cluster_NA|2012/01/01:0.0141807786,MT308182|US|ST_NA|Cluster_NA|2015/01/01:0.0339341442):0.0031347836):0.0058557760):0.0017167773):0.0016496484):0.0002975363,(((((((((((CEC-20-1331|MEX|ST_1|Cluster_NA|2020/09/02:0.0219822927,(CEC-21-4809|MEX|ST_1|Cluster_NA|2021/09/09:0.0042301409,CEC-22-5976|MEX|ST_1|Cluster_NA|2022/01/04:0.0013795495):0.0105673770):0.0421237875,(((CEC-21-2702|MEX|ST_2|Cluster_NA|2021/02/18:0.0340640827,MF456456|US|ST_NA|Cluster_NA|2011/01/01:0.0254240018):0.0077141818,(((KEXV01012413|BR|ST_NA|Cluster_NA|2015/01/01:0.0074066706,(KEXV01040691|BR|ST_NA|Cluster_NA|2016/01/01:0.0011487295,MZ475749|BR|ST_NA|Cluster_NA|2016/01/01:0.0000027755):0.0142087657):0.0035504213,(KEXV01041174|BR|ST_NA|Cluster_NA|2017/01/01:0.0117564925,KEXV01041768|BR|ST_NA|Cluster_NA|2017/01/01:0.0206816168):0.0003077476):0.0193171828,KEXV01045937|BR|ST_NA|Cluster_NA|2017/01/01:0.0168335277):0.0042843125):0.0025446976,((KEXV01038839|BR|ST_NA|Cluster_NA|2016/01/01:0.0080530108,KEXV01039810|BR|ST_NA|Cluster_NA|2017/01/01:0.0250131858):0.0111682002,KEXV01042737|BR|ST_NA|Cluster_NA|2016/01/01:0.0210625598):0.0219692114):0.0000074331):0.0027041049,(((CEC-21-3481|MEX|ST_1|Cluster_NA|2021/04/29:0.0251909916,(CEC-21-3895|MEX|ST_1|Cluster_NA|2021/06/07:0.0050258481,CEC-22-6435|MEX|ST_2|Cluster_NA|2022/02/10:0.0047701237):0.0120241055):0.0181185216,MH789635|US|ST_NA|Cluster_NA|2016/01/01:0.0286682227):0.0073916498,(KU190543|CA|ST_NA|Cluster_NA|2011/01/01:0.0083790938,KU190647|CA|ST_NA|Cluster_NA|2012/01/01:0.0113897172):0.0264157408):0.0050457645):0.0018483937,(((KEXV01005228|BR|ST_NA|Cluster_NA|2014/01/01:0.0373095363,KEXV01033303|BR|ST_NA|Cluster_NA|2016/01/01:0.0221026762):0.0113830121,KEXV01033517|BR|ST_NA|Cluster_NA|2017/01/01:0.0286931551):0.0098796746,(KEXV01045036|BR|ST_NA|Cluster_NA|2017/01/01:0.0131766517,E5338-NRS|MEX|ST_3|Cluster_NA|2017/01/01:0.0364498794):0.0099870313):0.0051502398):0.0004158499,(((JX194209|CU|ST_NA|Cluster_NA|2011/01/01:0.0261346170,KEXV01008898|BR|ST_NA|Cluster_NA|2015/01/01:0.0425854256):0.0024938801,(KEXV01015984|BR|ST_NA|Cluster_NA|2015/01/01:0.0169050737,KEXV01045070|BR|ST_NA|Cluster_NA|2017/01/01:0.0362742606):0.0068308946):0.0027017573,KEXV01044278|BR|ST_NA|Cluster_NA|2016/01/01:0.0378744739):0.0026619333):0.0000065898,((KEXV01039970|BR|ST_NA|Cluster_NA|2017/01/01:0.0398017645,MG943259|US|ST_NA|Cluster_NA|2015/01/01:0.0227615769):0.0030102849,KP688130|CU|ST_NA|Cluster_NA|2011/01/01:0.0311844264):0.0049426236):0.0021307442,(((((((((((CEC-21-3747|MEX|ST_2|Cluster_NA|2021/05/24:0.0148753687,E2748-OMM|MEX|ST_3|Cluster_NA|2016/01/01:0.0105335554):0.0049745275,E0620-ZEBH|MEX|ST_3|Cluster_NA|2012/01/01:0.0113483000):0.0160251190,((CEC-22-6415|MEX|ST_1|Cluster_NA|2022/02/09:0.0193293014,E6828-RSB|MEX|ST_3|Cluster_NA|2018/01/01:0.0217585522):0.0110036566,MG196973|US|ST_NA|Cluster_NA|2012/01/01:0.0346067477):0.0042328604):0.0123203710,(((((((MF455729|US|ST_NA|Cluster_NA|2013/01/01:0.0086567036,MF457138|US|ST_NA|Cluster_NA|2012/01/01:0.0030185749):0.0178653681,MF456645|US|ST_NA|Cluster_NA|2011/01/01:0.0135368657):0.0050577766,MF457380|US|ST_NA|Cluster_NA|2013/01/01:0.0206476178):0.0024713321,MF456824|US|ST_NA|Cluster_NA|2011/01/01:0.0175754834):0.0022356186,(MF455763|US|ST_NA|Cluster_NA|2012/01/01:0.0132298568,MF457125|US|ST_NA|Cluster_NA|2014/01/01:0.0089359501):0.0051483125):0.0010350250,MF457075|US|ST_NA|Cluster_NA|2011/01/01:0.0154904369):0.0010214256,E3438-NAP|MEX|ST_3|Cluster_NA|2017/01/01:0.0226297050):0.0015876137):0.0011207733,(MF455900|US|ST_NA|Cluster_NA|2013/01/01:0.0191072625,KY037056|US|ST_NA|Cluster_NA|2012/01/01:0.0376984018):0.0045740552):0.0000058222,(E4227-ABA|MEX|ST_3|Cluster_NA|2017/01/01:0.0406719226,E5775-GPM|MEX|ST_3|Cluster_NA|2017/01/01:0.0272365919):0.0052329243):0.0014087952,((((KEXV01007036|BR|ST_NA|Cluster_NA|2014/01/01:0.0112333101,KEXV01014461|BR|ST_NA|Cluster_NA|2014/01/01:0.0247183227):0.0056508558,(((KEXV01043639|BR|ST_NA|Cluster_NA|2016/01/01:0.0435127839,H-0338-VEVM|HON|ST_NA|Cluster_NA|2013/01/01:0.0307281946):0.0014179791,(KJ474257|PA|ST_NA|Cluster_NA|2011/01/01:0.0238150584,KJ474357|PA|ST_NA|Cluster_NA|2011/01/01:0.0202504363):0.0104470617):0.0016449042,((KEXV01044020|BR|ST_NA|Cluster_NA|2016/01/01:0.0298887960,KEXV01044149|BR|ST_NA|Cluster_NA|2016/01/01:0.0184735916):0.0025515110,G-0969|GUA|ST_NA|Cluster_NA|2013/01/01:0.0241617393):0.0038834645):0.0000065826):0.0050740115,(KEXV01039568|BR|ST_NA|Cluster_NA|2017/01/01:0.0154024471,(KY190202|US|ST_NA|Cluster_NA|2013/01/01:0.0501886733,(E1845-RARE|MEX|ST_2|Cluster_NA|2015/01/01:0.0496283818,H-1263-NGP|HON|ST_NA|Cluster_NA|2015/01/01:0.0111031804):0.0034384843):0.0049048666):0.0000071295):0.0000060581,(KEXV01039795|BR|ST_NA|Cluster_NA|2017/01/01:0.0268189196,KEXV01046505|BR|ST_NA|Cluster_NA|2017/01/01:0.0131876342):0.0052451042):0.0033303991):0.0014138892,(KEXV01046252|BR|ST_NA|Cluster_NA|2017/01/01:0.0389679533,MF455791|US|ST_NA|Cluster_NA|2014/01/01:0.0177863600):0.0085827286):0.0000078603,(((((((((JN397362|US|ST_NA|Cluster_NA|2011/01/01:0.0015213555,JN397363|US|ST_NA|Cluster_NA|2011/01/01:0.0031435050):0.0239005231,MF456380|US|ST_NA|Cluster_NA|2013/01/01:0.0248132733):0.0057008657,KF729920|US|ST_NA|Cluster_NA|2011/01/01:0.0258685538):0.0019811964,KF384804|US|ST_NA|Cluster_NA|2011/01/01:0.0289118078):0.0038335311,((((MF455661|US|ST_NA|Cluster_NA|2011/01/01:0.0084340592,MF456332|US|ST_NA|Cluster_NA|2011/01/01:0.0089376267):0.0064397638,(MF456037|US|ST_NA|Cluster_NA|2013/01/01:0.0081360552,MK580303|US|ST_NA|Cluster_NA|2017/01/01:0.0084612660):0.0045138982):0.0003886731,MF456854|US|ST_NA|Cluster_NA|2013/01/01:0.0135079690):0.0053229696,MF456422|US|ST_NA|Cluster_NA|2012/01/01:0.0140583554):0.0192008314):0.0000059992,((((MF457267|US|ST_NA|Cluster_NA|2014/01/01:0.0159660039,(MH354242|US|ST_NA|Cluster_NA|2014/01/01:0.0014564902,MH354490|US|ST_NA|Cluster_NA|2011/01/01:0.0000027755):0.0075130443):0.0000078681,MH352800|US|ST_NA|Cluster_NA|2013/01/01:0.0059752910):0.0055056955,MG943276|US|ST_NA|Cluster_NA|2015/01/01:0.0280281860):0.0221383490,MH354941|US|ST_NA|Cluster_NA|2013/01/01:0.0252020875):0.0024442162):0.0033369720,((MH355204|US|ST_NA|Cluster_NA|2015/01/01:0.0194100628,(E3456-JEQC|MEX|ST_3|Cluster_NA|2017/01/01:0.0157523405,E6266-MTM|MEX|ST_3|Cluster_NA|2018/01/01:0.0168983581):0.0166373846):0.0042002563,KY036745|US|ST_NA|Cluster_NA|2011/01/01:0.0292310248):0.0019951107):0.0022036546,(((KEXV01034984|BR|ST_NA|Cluster_NA|2016/01/01:0.0174636930,KEXV01035476|BR|ST_NA|Cluster_NA|2017/01/01:0.0382635040):0.0169218334,(KEXV01043683|BR|ST_NA|Cluster_NA|2016/01/01:0.0164824444,(KEXV01044588|BR|ST_NA|Cluster_NA|2016/01/01:0.0020317769,KEXV01045184|BR|ST_NA|Cluster_NA|2017/01/01:0.0020705622):0.0106527215):0.0179756269):0.0049347593,KEXV01039363|BR|ST_NA|Cluster_NA|2017/01/01:0.0386654487):0.0050133629):0.0000079286,((((KEXV01041142|BR|ST_NA|Cluster_NA|2017/01/01:0.0352133835,KR066290|BR|ST_NA|Cluster_NA|2011/01/01:0.0186208792):0.0013266014,(KEXV01041371|BR|ST_NA|Cluster_NA|2017/01/01:0.0078301439,KEXV01041823|BR|ST_NA|Cluster_NA|2017/01/01:0.0200580426):0.0175961577):0.0078298871,H-0734-LXSM|HON|ST_NA|Cluster_NA|2014/01/01:0.0341704494):0.0022680311,(MH352793|US|ST_NA|Cluster_NA|2011/01/01:0.0053103289,(MH353608|US|ST_NA|Cluster_NA|2012/01/01:0.0190515494,MH353762|US|ST_NA|Cluster_NA|2013/01/01:0.0118336500):0.0093417134):0.0066087442):0.0015009151):0.0000071641):0.0027486719,((((CEC-21-4394|MEX|ST_1|Cluster_NA|2021/07/21:0.0232124291,CEC-22-8321|MEX|ST_1|Cluster_NA|2022/07/14:0.0276663115):0.0220113937,KF384800|US|ST_NA|Cluster_NA|2011/01/01:0.0405203172):0.0010427667,(((KEXV01015216|BR|ST_NA|Cluster_NA|2014/01/01:0.0105132799,KEXV01040808|BR|ST_NA|Cluster_NA|2016/01/01:0.0119881349):0.0020710449,(KEXV01034536|BR|ST_NA|Cluster_NA|2016/01/01:0.0532639223,((KEXV01034580|BR|ST_NA|Cluster_NA|2016/01/01:0.0124027875,KEXV01034928|BR|ST_NA|Cluster_NA|2016/01/01:0.0344030584):0.0159649823,KEXV01043097|BR|ST_NA|Cluster_NA|2016/01/01:0.0447653162):0.0048718532):0.0045315468):0.0000072895,(KEXV01039025|BR|ST_NA|Cluster_NA|2016/01/01:0.0161990824,(KEXV01045511|BR|ST_NA|Cluster_NA|2017/01/01:0.0470207925,KEXV01043461|BR|ST_NA|Cluster_NA|2016/01/01:0.0397316801):0.0059495462):0.0021715263):0.0092100822):0.0000056443,MH354624|US|ST_NA|Cluster_NA|2011/01/01:0.0209240810):0.0020522742):0.0001635989,((((KEXV01015646|BR|ST_NA|Cluster_NA|2015/01/01:0.0243033472,KEXV01032554|BR|ST_NA|Cluster_NA|2017/01/01:0.0096292616):0.0281907980,(KEXV01032059|BR|ST_NA|Cluster_NA|2016/01/01:0.0349359310,KEXV01032591|BR|ST_NA|Cluster_NA|2017/01/01:0.0486193785):0.0055964436):0.0045420131,MF455889|US|ST_NA|Cluster_NA|2013/01/01:0.0199301976):0.0046928501,MF456589|US|ST_NA|Cluster_NA|2013/01/01:0.0253875769):0.0005833562):0.0000061839):0.0015530160,(((((((KEXV01005244|BR|ST_NA|Cluster_NA|2014/01/01:0.0258997650,KEXV01005250|BR|ST_NA|Cluster_NA|2014/01/01:0.0186001735):0.0231575217,MG942422|US|ST_NA|Cluster_NA|2012/01/01:0.0383277763):0.0016410208,MH354591|US|ST_NA|Cluster_NA|2012/01/01:0.0227544823):0.0000062989,(((((((KEXV01012241|BR|ST_NA|Cluster_NA|2015/01/01:0.0179461044,KEXV01046300|BR|ST_NA|Cluster_NA|2017/01/01:0.0325718098):0.0227904566,KEXV01029292|BR|ST_NA|Cluster_NA|2015/01/01:0.0495204270):0.0031860494,KEXV01044590|BR|ST_NA|Cluster_NA|2016/01/01:0.0365698386):0.0004978180,E2343-BAMO|MEX|ST_3|Cluster_NA|2015/01/01:0.0399533804):0.0080711013,(KEXV01016365|BR|ST_NA|Cluster_NA|2015/01/01:0.0181337392,E3593-XML|MEX|ST_3|Cluster_NA|2017/01/01:0.0310252011):0.0058474484):0.0005917643,(((MG942337|US|ST_NA|Cluster_NA|2012/01/01:0.0098584327,MG943473|US|ST_NA|Cluster_NA|2015/01/01:0.0177601708):0.0229114532,N-159-OAHM|NIC|ST_NA|Cluster_NA|2013/01/01:0.0280370029):0.0068793956,((MG942913|US|ST_NA|Cluster_NA|2014/01/01:0.0109022525,((MH354303|US|ST_NA|Cluster_NA|2013/01/01:0.0059419291,(((MH354592|US|ST_NA|Cluster_NA|2012/01/01:0.0021901248,MH354714|US|ST_NA|Cluster_NA|2012/01/01:0.0000027755):0.0007065554,(MH354844|US|ST_NA|Cluster_NA|2013/01/01:0.0037046792,MH354886|US|ST_NA|Cluster_NA|2013/01/01:0.0000027755):0.0000027755):0.0086790453,MH355271|US|ST_NA|Cluster_NA|2014/01/01:0.0009137495):0.0025160529):0.0022142705,MH354524|US|ST_NA|Cluster_NA|2014/01/01:0.0087324346):0.0046186006):0.0220121692,MK580275|US|ST_NA|Cluster_NA|2016/01/01:0.0339936615):0.0032387978):0.0043710207):0.0009066356,((KEXV01045615|BR|ST_NA|Cluster_NA|2017/01/01:0.0131809124,KF782734|BR|ST_NA|Cluster_NA|2012/01/01:0.0066926289):0.0133549474,MF456271|US|ST_NA|Cluster_NA|2011/01/01:0.0238153567):0.0054492514):0.0015558707):0.0000065826,((KY190197|US|ST_NA|Cluster_NA|2012/01/01:0.0203143961,KY036937|US|ST_NA|Cluster_NA|2011/01/01:0.0130175729):0.0102170667,((MH354226|US|ST_NA|Cluster_NA|2014/01/01:0.0228725513,E1852-JCVG|MEX|ST_1|Cluster_NA|2015/01/01:0.0392433355):0.0029547687,((MH354467|US|ST_NA|Cluster_NA|2011/01/01:0.0082702259,MH355205|US|ST_NA|Cluster_NA|2015/01/01:0.0132764524):0.0172212667,MK580192|US|ST_NA|Cluster_NA|2017/01/01:0.0357171541):0.0022205794):0.0033620604):0.0000027755):0.0005963324,((((KEXV01015326|BR|ST_NA|Cluster_NA|2014/01/01:0.0258524541,E0534-EDG|MEX|ST_3|Cluster_NA|2012/01/01:0.0506554762):0.0037788910,((KEXV01038887|BR|ST_NA|Cluster_NA|2016/01/01:0.0146491924,MZ475774|BR|ST_NA|Cluster_NA|2017/01/01:0.0149060292):0.0184007684,KM851150|BR|ST_NA|Cluster_NA|2012/01/01:0.0263366179):0.0000056276):0.0036413135,((((MF455681|US|ST_NA|Cluster_NA|2013/01/01:0.0227614608,(MF456910|US|ST_NA|Cluster_NA|2012/01/01:0.0055081559,MF457030|US|ST_NA|Cluster_NA|2012/01/01:0.0075672455):0.0148443416):0.0019039292,MF455968|US|ST_NA|Cluster_NA|2011/01/01:0.0000027755):0.0094738064,MF455714|US|ST_NA|Cluster_NA|2011/01/01:0.0196084757):0.0062155318,MF457299|US|ST_NA|Cluster_NA|2011/01/01:0.0306141554):0.0013034157):0.0019742121,(MF457354|US|ST_NA|Cluster_NA|2015/01/01:0.0187946489,(MG942218|US|ST_NA|Cluster_NA|2011/01/01:0.0402446843,MG942979|US|ST_NA|Cluster_NA|2014/01/01:0.0340411204):0.0038344252):0.0012220814):0.0034841310):0.0014539094,(((((((KEXV01009147|BR|ST_NA|Cluster_NA|2015/01/01:0.0141933045,KEXV01037209|BR|ST_NA|Cluster_NA|2017/01/01:0.0084799976):0.0017073928,((KEXV01029787|BR|ST_NA|Cluster_NA|2015/01/01:0.0306452180,(KR066129|BR|ST_NA|Cluster_NA|2013/01/01:0.0254640374,KY581399|BR|ST_NA|Cluster_NA|2014/01/01:0.0195078215):0.0034178904):0.0026318938,KEXV01039655|BR|ST_NA|Cluster_NA|2017/01/01:0.0336711040):0.0007244074):0.0035826253,KEXV01036881|BR|ST_NA|Cluster_NA|2016/01/01:0.0285929160):0.0071559284,(KEXV01031753|BR|ST_NA|Cluster_NA|2017/01/01:0.0428618501,(KJ474467|PA|ST_NA|Cluster_NA|2012/01/01:0.0148726062,(KJ474520|PA|ST_NA|Cluster_NA|2012/01/01:0.0146704504,KJ474584|PA|ST_NA|Cluster_NA|2013/01/01:0.0196364543):0.0046958461):0.0149991266):0.0048410952):0.0031680993,((KEXV01015840|BR|ST_NA|Cluster_NA|2015/01/01:0.0256821094,(KEXV01043168|BR|ST_NA|Cluster_NA|2016/01/01:0.0169186922,KEXV01044981|BR|ST_NA|Cluster_NA|2017/01/01:0.0227860492):0.0047081798):0.0006617832,(MF456110|US|ST_NA|Cluster_NA|2013/01/01:0.0231027399,KY036837|US|ST_NA|Cluster_NA|2012/01/01:0.0291620191):0.0013180858):0.0051110026):0.0007583586,(((((KEXV01045896|BR|ST_NA|Cluster_NA|2017/01/01:0.0159648116,(MT307930|US|ST_NA|Cluster_NA|2016/01/01:0.0089241119,MW062425|US|ST_NA|Cluster_NA|2015/01/01:0.0049029215):0.0176873767):0.0064576684,MG942582|US|ST_NA|Cluster_NA|2012/01/01:0.0316500645):0.0017054111,MZ662564|CA|ST_NA|Cluster_NA|2018/01/01:0.0198973102):0.0011057035,(MF455820|US|ST_NA|Cluster_NA|2013/01/01:0.0217987020,MG943467|US|ST_NA|Cluster_NA|2015/01/01:0.0196216805):0.0000074484):0.0012512624,(((MF455980|US|ST_NA|Cluster_NA|2013/01/01:0.0402805284,((MG942028|US|ST_NA|Cluster_NA|2011/01/01:0.0051818154,(MG943409|US|ST_NA|Cluster_NA|2015/01/01:0.0026917598,MG943693|US|ST_NA|Cluster_NA|2016/01/01:0.0070929452):0.0050467654):0.0018067217,MG942166|US|ST_NA|Cluster_NA|2011/01/01:0.0000027755):0.0060430494):0.0056270793,MF456419|US|ST_NA|Cluster_NA|2011/01/01:0.0160892897):0.0012784850,MF456359|US|ST_NA|Cluster_NA|2012/01/01:0.0108751015):0.0009183277):0.0000069945):0.0010476095,MH354608|US|ST_NA|Cluster_NA|2011/01/01:0.0186115194):0.0007152710):0.0000061243):0.0002907677,(((KEXV01033274|BR|ST_NA|Cluster_NA|2017/01/01:0.0275879338,E5991-JRSL|MEX|ST_3|Cluster_NA|2018/01/01:0.0229036614):0.0027822920,MK330084|US|ST_NA|Cluster_NA|2014/01/01:0.0219122681):0.0040635563,(((KY190189|US|ST_NA|Cluster_NA|2011/01/01:0.0232762742,MF456268|US|ST_NA|Cluster_NA|2011/01/01:0.0379933888):0.0062537389,(MG942686|US|ST_NA|Cluster_NA|2013/01/01:0.0294541506,((MG943517|US|ST_NA|Cluster_NA|2016/01/01:0.0044793921,MK922924|US|ST_NA|Cluster_NA|2018/01/01:0.0006400841):0.0103181778,MK922944|US|ST_NA|Cluster_NA|2018/01/01:0.0085269170):0.0261043727):0.0074720414):0.0006304081,MG942507|US|ST_NA|Cluster_NA|2012/01/01:0.0270674002):0.0000056155):0.0010986758):0.0003871705,((((CEC-21-4957|MEX|ST_1|Cluster_NA|2021/09/23:0.0219292999,E1757-RGS|MEX|ST_3|Cluster_NA|2014/01/01:0.0212639970):0.0049826997,E4803-OUAM|MEX|ST_1|Cluster_NA|2017/01/01:0.0281859518):0.0032975096,((MF455981|US|ST_NA|Cluster_NA|2013/01/01:0.0366243378,E3206-JFLL|MEX|ST_3|Cluster_NA|2017/01/01:0.0248782132):0.0079178219,MF457337|US|ST_NA|Cluster_NA|2015/01/01:0.0187080433):0.0010197130):0.0007479062,((KEXV01043824|BR|ST_NA|Cluster_NA|2016/01/01:0.0205080392,MF456763|US|ST_NA|Cluster_NA|2013/01/01:0.0085564214):0.0050569047,(MF456798|US|ST_NA|Cluster_NA|2011/01/01:0.0209231572,((MG942700|US|ST_NA|Cluster_NA|2013/01/01:0.0013493355,MG943385|US|ST_NA|Cluster_NA|2015/01/01:0.0010328598):0.0418099356,E1237-MAMM|MEX|ST_1|Cluster_NA|2013/01/01:0.0269701049):0.0053614126):0.0036774128):0.0024664474):0.0024737310):0.0011590908,((((((CEC-21-2591|MEX|ST_2|Cluster_NA|2021/02/08:0.0054115143,((CEC-21-3312|MEX|ST_1|Cluster_NA|2021/04/15:0.0027211147,(CEC-22-7136|MEX|ST_1|Cluster_NA|2022/04/11:0.0000027755,CEC-22-7150|MEX|ST_1|Cluster_NA|2022/04/12:0.0000027755):0.0088978625):0.0003730761,CEC-21-5868|MEX|ST_1|Cluster_NA|2021/12/08:0.0083101583):0.0013495498):0.0050762570,(CEC-22-6289|MEX|ST_1|Cluster_NA|2022/01/28:0.0025260125,CEC-22-6290|MEX|ST_1|Cluster_NA|2022/01/28:0.0093662202):0.0047749393):0.0271405895,KY037035|US|ST_NA|Cluster_NA|2012/01/01:0.0357739287):0.0059173118,((((KEXV01002722|BR|ST_NA|Cluster_NA|2015/01/01:0.0352437415,KEXV01039792|BR|ST_NA|Cluster_NA|2017/01/01:0.0101886631):0.0161932606,((KEXV01008915|BR|ST_NA|Cluster_NA|2015/01/01:0.0234918901,KEXV01039532|BR|ST_NA|Cluster_NA|2017/01/01:0.0235875051):0.0000069144,(KEXV01032679|BR|ST_NA|Cluster_NA|2017/01/01:0.0262040966,KEXV01038623|BR|ST_NA|Cluster_NA|2016/01/01:0.0268121051):0.0087816687):0.0079560975):0.0019333015,KEXV01039805|BR|ST_NA|Cluster_NA|2017/01/01:0.0218947316):0.0078705426,(KEXV01038767|BR|ST_NA|Cluster_NA|2016/01/01:0.0250568241,MK580233|US|ST_NA|Cluster_NA|2017/01/01:0.0449821182):0.0076560634):0.0041812363):0.0023272673,(MF455586|US|ST_NA|Cluster_NA|2012/01/01:0.0285011861,MK330087|US|ST_NA|Cluster_NA|2014/01/01:0.0157045087):0.0058540370):0.0026906802,((((KU190497|CA|ST_NA|Cluster_NA|2011/01/01:0.0209555679,G-0245|GUA|ST_NA|Cluster_NA|2011/01/01:0.0202529441):0.0056231086,MF455794|US|ST_NA|Cluster_NA|2011/01/01:0.0116553197):0.0000071434,(((MG196822|US|ST_NA|Cluster_NA|2012/01/01:0.0000058776,MH354538|US|ST_NA|Cluster_NA|2014/01/01:0.0029274061):0.0051056918,MH354602|US|ST_NA|Cluster_NA|2012/01/01:0.0080062724):0.0218135314,MG943075|US|ST_NA|Cluster_NA|2014/01/01:0.0279377888):0.0060832198):0.0036923149,(MF456340|US|ST_NA|Cluster_NA|2011/01/01:0.0316133858,E1683-AVL|MEX|ST_3|Cluster_NA|2014/01/01:0.0318000791):0.0022850253):0.0020340373):0.0008373762):0.0000070367):0.0006439398,(((((((CEC-19-0921|MEX|ST_1|Cluster_NA|2019/11/27:0.0234532767,MH354720|US|ST_NA|Cluster_NA|2012/01/01:0.0194232734):0.0132678588,E5230-RMGR|MEX|ST_3|Cluster_NA|2017/01/01:0.0443156192):0.0000075737,MG943592|US|ST_NA|Cluster_NA|2016/01/01:0.0271356971):0.0049547691,(((CEC-21-2322|MEX|ST_1|Cluster_NA|2021/01/08:0.0268274553,E3914-RST|MEX|ST_3|Cluster_NA|2017/01/01:0.0009249387):0.0134544296,E5556-MGML|MEX|ST_3|Cluster_NA|2017/01/01:0.0439209338):0.0015528997,E6197-JCGR|MEX|ST_3|Cluster_NA|2018/01/01:0.0217443303):0.0113693140):0.0024593253,((((KEXV01031999|BR|ST_NA|Cluster_NA|2017/01/01:0.0011658990,KEXV01032005|BR|ST_NA|Cluster_NA|2017/01/01:0.0469669009):0.0246113321,KM851086|BR|ST_NA|Cluster_NA|2012/01/01:0.0354352741):0.0073263137,(KJ677054|CU|ST_NA|Cluster_NA|2012/01/01:0.0374284791,MH355370|US|ST_NA|Cluster_NA|2012/01/01:0.0148804305):0.0012419577):0.0000066687,KEXV01038874|BR|ST_NA|Cluster_NA|2016/01/01:0.0150552428):0.0008910557):0.0000056389,((KM358078|US|ST_NA|Cluster_NA|2011/01/01:0.0337714670,E5022-CST|MEX|ST_1|Cluster_NA|2017/01/01:0.0122569999):0.0146508086,(MF456993|US|ST_NA|Cluster_NA|2012/01/01:0.0105337991,MF457082|US|ST_NA|Cluster_NA|2013/01/01:0.0124486685):0.0295758237):0.0014879485):0.0023650810,(((CEC-22-6527|MEX|ST_1|Cluster_NA|2022/02/18:0.0541894314,(MG942151|US|ST_NA|Cluster_NA|2011/01/01:0.0000027755,MG942243|US|ST_NA|Cluster_NA|2011/01/01:0.0009268862):0.0130763902):0.0046726763,MK580212|US|ST_NA|Cluster_NA|2016/01/01:0.0384881437):0.0066145526,KY778330|US|ST_NA|Cluster_NA|2013/01/01:0.0404395219):0.0025097297):0.0014054718):0.0013250714):0.0003677836,(((((((((((CEC-20-1544|MEX|ST_2|Cluster_NA|2020/09/28:0.0209384345,CEC-22-6610|MEX|ST_2|Cluster_NA|2022/02/25:0.0195298843):0.0095716118,CEC-22-8889|MEX|ST_1|Cluster_NA|2022/09/06:0.0229784745):0.0093923932,(E3915-VMRJ|MEX|ST_3|Cluster_NA|2017/01/01:0.0360526154,E4260-GPM|MEX|ST_3|Cluster_NA|2017/01/01:0.0537103609):0.0064800758):0.0108382952,KEXV01038656|BR|ST_NA|Cluster_NA|2016/01/01:0.0519192235):0.0003034579,(CEC-21-2958|MEX|ST_1|Cluster_NA|2021/03/16:0.0364121065,(E3375-SVR|MEX|ST_3|Cluster_NA|2017/01/01:0.0028643234,E6642-EFCR|MEX|ST_3|Cluster_NA|2018/01/01:0.0085940705):0.0337337575):0.0035313674):0.0046871232,MG943608|US|ST_NA|Cluster_NA|2016/01/01:0.0199300317):0.0010178895,((((((((KEXV01012200|BR|ST_NA|Cluster_NA|2014/01/01:0.0045411264,KEXV01012281|BR|ST_NA|Cluster_NA|2015/01/01:0.0120583707):0.0095656300,KEXV01040706|BR|ST_NA|Cluster_NA|2016/01/01:0.0466629824):0.0120412747,KEXV01039019|BR|ST_NA|Cluster_NA|2016/01/01:0.0317170835):0.0051336584,(KEXV01016223|BR|ST_NA|Cluster_NA|2015/01/01:0.0191298105,KEXV01039571|BR|ST_NA|Cluster_NA|2017/01/01:0.0097689133):0.0256770258):0.0020299722,(KEXV01032616|BR|ST_NA|Cluster_NA|2017/01/01:0.0201209806,KEXV01040022|BR|ST_NA|Cluster_NA|2017/01/01:0.0363249721):0.0080782046):0.0038029216,KEXV01044414|BR|ST_NA|Cluster_NA|2016/01/01:0.0234469470):0.0057912070,((E2522-JLMC|MEX|ST_3|Cluster_NA|2015/01/01:0.0062935883,E3092-AQT|MEX|ST_3|Cluster_NA|2016/01/01:0.0163039041):0.0046626827,E3137-VLSM|MEX|ST_3|Cluster_NA|2016/01/01:0.0164130540):0.0191280520):0.0022192479,E0120-MLEL|MEX|ST_3|Cluster_NA|2011/01/01:0.0193313990):0.0026648378):0.0036871511,((MG197013|US|ST_NA|Cluster_NA|2012/01/01:0.0323051578,E1277-ANG|MEX|ST_3|Cluster_NA|2013/01/01:0.0238145540):0.0058690085,ON015141|US|ST_NA|Cluster_NA|2013/01/01:0.0301231120):0.0008789833):0.0007581063,((CEC-22-8952|MEX|ST_1|Cluster_NA|2022/09/12:0.0306646121,(KU190557|CA|ST_NA|Cluster_NA|2011/01/01:0.0205998238,KU190675|CA|ST_NA|Cluster_NA|2012/01/01:0.0192416429):0.0091399748):0.0012331804,(KEXV01036221|BR|ST_NA|Cluster_NA|2017/01/01:0.0283111805,E2604-LJCG|MEX|ST_3|Cluster_NA|2015/01/01:0.0290855566):0.0038521195):0.0025919630):0.0000065898,(KU190828|CA|ST_NA|Cluster_NA|2013/01/01:0.0222654609,(KU190836|CA|ST_NA|Cluster_NA|2013/01/01:0.0331287844,(MK580244|US|ST_NA|Cluster_NA|2017/01/01:0.0148887876,(E2251-IM|MEX|ST_3|Cluster_NA|2015/01/01:0.0015064995,E2259-MACPT|MEX|ST_3|Cluster_NA|2015/01/01:0.0000027755):0.0330351609):0.0009072054):0.0029819065):0.0017473197):0.0006555917,(MF456172|US|ST_NA|Cluster_NA|2015/01/01:0.0157096033,(MH354556|US|ST_NA|Cluster_NA|2012/01/01:0.0163585623,MH354770|US|ST_NA|Cluster_NA|2013/01/01:0.0336401785):0.0021978357):0.0031594100):0.0024032730):0.0000078962,((((((((((((CEC-20-0971|MEX|ST_2|Cluster_NA|2020/07/22:0.0202530283,((CEC-21-5206|MEX|ST_1|Cluster_NA|2021/10/14:0.0133436795,E3942-JCMM|MEX|ST_3|Cluster_NA|2017/01/01:0.0087734312):0.0063681194,(CEC-22-8908|MEX|ST_1|Cluster_NA|2022/09/07:0.0068754740,E5353-EMS|MEX|ST_3|Cluster_NA|2017/01/01:0.0013199487):0.0093270719):0.0075371052):0.0073482728,(E7045-BAMR|MEX|ST_3|Cluster_NA|2018/01/01:0.0130641518,E7527-JOAF|MEX|ST_3|Cluster_NA|2019/01/01:0.0224119618):0.0153768035):0.0017457263,((CEC-21-2870|MEX|ST_1|Cluster_NA|2021/03/05:0.0384571329,E7443-FJCP|MEX|ST_3|Cluster_NA|2018/01/01:0.0207901732):0.0074622686,E6903-REN|MEX|ST_3|Cluster_NA|2018/01/01:0.0310330832):0.0003411000):0.0015478975,(E7006-MPM|MEX|ST_3|Cluster_NA|2018/01/01:0.0031002056,E7007-DJRP|MEX|ST_3|Cluster_NA|2018/01/01:0.0051361770):0.0152566963):0.0009193460,E3424-JDR|MEX|ST_3|Cluster_NA|2017/01/01:0.0281005898):0.0068261192,(E3715-FJGC|MEX|ST_3|Cluster_NA|2017/01/01:0.0033724744,((E4183-JL|MEX|ST_3|Cluster_NA|2017/01/01:0.0069412604,((E6095-JMG|MEX|ST_3|Cluster_NA|2018/01/01:0.0084932391,E6474-ICE|MEX|ST_3|Cluster_NA|2018/01/01:0.0183473768):0.0028471732,E6629-TVM|MEX|ST_3|Cluster_NA|2018/01/01:0.0091631517):0.0000027755):0.0059559043,E6607-SSC|MEX|ST_3|Cluster_NA|2018/01/01:0.0224732802):0.0046748841):0.0109738270):0.0031509445,((E0107-AQR|MEX|ST_3|Cluster_NA|2011/01/01:0.0122489455,E5212-ECS|MEX|ST_3|Cluster_NA|2017/01/01:0.0143579178):0.0132690764,E0159-JGAA|MEX|ST_3|Cluster_NA|2011/01/01:0.0178171709):0.0000072780):0.0106165578,((((((KEXV01008205|BR|ST_NA|Cluster_NA|2014/01/01:0.0210398668,(KEXV01008707|BR|ST_NA|Cluster_NA|2015/01/01:0.0058917478,KEXV01046551|BR|ST_NA|Cluster_NA|2017/01/01:0.0159629546):0.0021146944):0.0032982572,(KEXV01016366|BR|ST_NA|Cluster_NA|2015/01/01:0.0102279031,KEXV01038868|BR|ST_NA|Cluster_NA|2016/01/01:0.0058312325):0.0128294667):0.0270577283,((MF455670|US|ST_NA|Cluster_NA|2012/01/01:0.0115807839,MF455851|US|ST_NA|Cluster_NA|2013/01/01:0.0061953534):0.0012716237,MF456796|US|ST_NA|Cluster_NA|2012/01/01:0.0022529010):0.0252067152):0.0051670658,KEXV01008327|BR|ST_NA|Cluster_NA|2014/01/01:0.0275911988):0.0041416550,((KEXV01009129|BR|ST_NA|Cluster_NA|2015/01/01:0.0238835030,KEXV01036954|BR|ST_NA|Cluster_NA|2016/01/01:0.0506054429):0.0154863827,E2891-FCG|MEX|ST_3|Cluster_NA|2016/01/01:0.0239964794):0.0030204518):0.0000063288,((((E0277-ETT|MEX|ST_3|Cluster_NA|2012/01/01:0.0000027755,E0278-ABC|MEX|ST_3|Cluster_NA|2012/01/01:0.0000027755):0.0029385828,E0283-MHR|MEX|ST_3|Cluster_NA|2012/01/01:0.0022214414):0.0070549923,E0287-OLB|MEX|ST_3|Cluster_NA|2012/01/01:0.0013333457):0.0060772145,(E0628-IMA|MEX|ST_3|Cluster_NA|2012/01/01:0.0241564269,(E7304-LRUE|MEX|ST_3|Cluster_NA|2018/01/01:0.0005972702,(E7521-PCP|MEX|ST_3|Cluster_NA|2018/01/01:0.0000027755,E7522-BABC|MEX|ST_3|Cluster_NA|2018/01/01:0.0073922142):0.0041498202):0.0173473743):0.0026228015):0.0310445311):0.0008410726):0.0008790249,MK169493|US|ST_NA|Cluster_NA|2018/01/01:0.0512285634):0.0008905766,(MF456257|US|ST_NA|Cluster_NA|2011/01/01:0.0081194467,MG942487|US|ST_NA|Cluster_NA|2012/01/01:0.0086422522):0.0215372055):0.0039792886,(((((((KEXV01031845|BR|ST_NA|Cluster_NA|2017/01/01:0.0226484991,(MG800482|US|ST_NA|Cluster_NA|2016/01/01:0.0132046814,(((MG943050|US|ST_NA|Cluster_NA|2014/01/01:0.0016146356,MG943197|US|ST_NA|Cluster_NA|2014/01/01:0.0000027755):0.0161515796,MK922920|US|ST_NA|Cluster_NA|2018/01/01:0.0081407678):0.0009511213,MG943713|US|ST_NA|Cluster_NA|2016/01/01:0.0098800808):0.0025078505):0.0080721176):0.0031506541,(KY035234|US|ST_NA|Cluster_NA|2013/01/01:0.0279264172,KY036630|US|ST_NA|Cluster_NA|2011/01/01:0.0120613808):0.0081883058):0.0000058666,((KJ598555|US|ST_NA|Cluster_NA|2011/01/01:0.0454502534,((MG942012|US|ST_NA|Cluster_NA|2011/01/01:0.0048975552,MG942152|US|ST_NA|Cluster_NA|2011/01/01:0.0033213112):0.0031981632,MH789609|US|ST_NA|Cluster_NA|2016/01/01:0.0068675827):0.0231418828):0.0075217364,MF456601|US|ST_NA|Cluster_NA|2012/01/01:0.0338124917):0.0041343830):0.0009445034,((((MF455742|US|ST_NA|Cluster_NA|2014/01/01:0.0011640108,MF455873|US|ST_NA|Cluster_NA|2011/01/01:0.0060241139):0.0556237304,KY037294|US|ST_NA|Cluster_NA|2012/01/01:0.0146735496):0.0042303936,(MG942903|US|ST_NA|Cluster_NA|2014/01/01:0.0262325926,E2186-IMZ|MEX|ST_3|Cluster_NA|2015/01/01:0.0331685218):0.0057585033):0.0026024595,(MF456213|US|ST_NA|Cluster_NA|2011/01/01:0.0111932121,E3919-JRRM|MEX|ST_3|Cluster_NA|2017/01/01:0.0339188207):0.0067100862):0.0037548804):0.0000065826,MF455668|US|ST_NA|Cluster_NA|2011/01/01:0.0076469436):0.0014002283,((((MG942074|US|ST_NA|Cluster_NA|2011/01/01:0.0044081885,MG942396|US|ST_NA|Cluster_NA|2012/01/01:0.0043898906):0.0126017729,MK922674|US|ST_NA|Cluster_NA|2018/01/01:0.0129798559):0.0045438992,MG942510|US|ST_NA|Cluster_NA|2012/01/01:0.0198756126):0.0093274727,(((((MG942692|US|ST_NA|Cluster_NA|2013/01/01:0.0324095832,E7461-BJCV|MEX|ST_3|Cluster_NA|2018/01/01:0.0487038516):0.0061534093,MH353862|US|ST_NA|Cluster_NA|2011/01/01:0.0200995511):0.0027880920,((E3412-LAR|MEX|ST_3|Cluster_NA|2017/01/01:0.0112505068,((E3457-EVP|MEX|ST_3|Cluster_NA|2017/01/01:0.0064016273,E5116-DCR|MEX|ST_3|Cluster_NA|2017/01/01:0.0027143608):0.0023869953,E5437-JLN|MEX|ST_3|Cluster_NA|2017/01/01:0.0121415660):0.0029437333):0.0150376734,(E7214-JMVA|MEX|ST_3|Cluster_NA|2018/01/01:0.0063632740,E7260-LACF|MEX|ST_3|Cluster_NA|2018/01/01:0.0269440409):0.0168422857):0.0123863123):0.0034457244,((MG942826|US|ST_NA|Cluster_NA|2013/01/01:0.0176652071,MK922863|US|ST_NA|Cluster_NA|2018/01/01:0.0146353587):0.0030846480,MH355076|US|ST_NA|Cluster_NA|2014/01/01:0.0236132838):0.0026487183):0.0000066585,((MH354563|US|ST_NA|Cluster_NA|2011/01/01:0.0183282931,MH355106|US|ST_NA|Cluster_NA|2014/01/01:0.0165107554):0.0079910045,(MH354755|US|ST_NA|Cluster_NA|2012/01/01:0.0261921876,KY035419|US|ST_NA|Cluster_NA|2012/01/01:0.0195791836):0.0066229468):0.0049484439):0.0000065898):0.0008929590):0.0000071664,(((((KEXV01032100|BR|ST_NA|Cluster_NA|2016/01/01:0.0285602846,G-1818-LEJA|GUA|ST_NA|Cluster_NA|2016/01/01:0.0208409382):0.0068396163,((MH354493|US|ST_NA|Cluster_NA|2011/01/01:0.0423131918,MK922908|US|ST_NA|Cluster_NA|2018/01/01:0.0190424107):0.0040175528,MH355000|US|ST_NA|Cluster_NA|2014/01/01:0.0208754868):0.0022419469):0.0025666835,(MF455610|US|ST_NA|Cluster_NA|2011/01/01:0.0242294988,MG942004|US|ST_NA|Cluster_NA|2011/01/01:0.0129009677):0.0028912860):0.0039580276,(((KJ598541|US|ST_NA|Cluster_NA|2011/01/01:0.0240463142,(KJ598566|US|ST_NA|Cluster_NA|2012/01/01:0.0203920239,(KJ598581|US|ST_NA|Cluster_NA|2012/01/01:0.0147429767,MG942167|US|ST_NA|Cluster_NA|2011/01/01:0.0000027755):0.0047522005):0.0130893202):0.0176495303,MK922949|US|ST_NA|Cluster_NA|2018/01/01:0.0251758038):0.0023258288,((MG941996|US|ST_NA|Cluster_NA|2011/01/01:0.0000076277,MK922666|US|ST_NA|Cluster_NA|2018/01/01:0.0068851285):0.0238989525,MH355175|US|ST_NA|Cluster_NA|2014/01/01:0.0369869159):0.0022380865):0.0002959384):0.0000062624,((((KU190611|CA|ST_NA|Cluster_NA|2012/01/01:0.0194202888,MG942003|US|ST_NA|Cluster_NA|2011/01/01:0.0315093822):0.0009128569,MF457102|US|ST_NA|Cluster_NA|2012/01/01:0.0253133855):0.0011081160,(((KY190199|US|ST_NA|Cluster_NA|2013/01/01:0.0047301737,MG942543|US|ST_NA|Cluster_NA|2012/01/01:0.0000027755):0.0000078818,MG942542|US|ST_NA|Cluster_NA|2012/01/01:0.0000055623):0.0130019923,E3187-LZG|MEX|ST_3|Cluster_NA|2017/01/01:0.0144587977):0.0050924611):0.0042281001,((MF457205|US|ST_NA|Cluster_NA|2013/01/01:0.0168577787,MG942465|US|ST_NA|Cluster_NA|2012/01/01:0.0213287385):0.0028046930,MK580285|US|ST_NA|Cluster_NA|2017/01/01:0.0312316446):0.0015318283):0.0020659347):0.0042693954):0.0020548132):0.0006196549,((((((((KEXV01006984|BR|ST_NA|Cluster_NA|2014/01/01:0.0240009184,((KEXV01034838|BR|ST_NA|Cluster_NA|2016/01/01:0.0099177644,KEXV01035266|BR|ST_NA|Cluster_NA|2017/01/01:0.0082098256):0.0105993757,KEXV01035134|BR|ST_NA|Cluster_NA|2017/01/01:0.0046435796):0.0154368399):0.0070497624,KEXV01046295|BR|ST_NA|Cluster_NA|2017/01/01:0.0159037489):0.0049021938,(KEXV01043028|BR|ST_NA|Cluster_NA|2016/01/01:0.0413430393,(KEXV01044892|BR|ST_NA|Cluster_NA|2017/01/01:0.0111676075,KEXV01045773|BR|ST_NA|Cluster_NA|2017/01/01:0.0274793755):0.0268565366):0.0000057550):0.0052154148,KEXV01035246|BR|ST_NA|Cluster_NA|2017/01/01:0.0291439699):0.0001444926,(KEXV01039153|BR|ST_NA|Cluster_NA|2017/01/01:0.0188916272,MK330091|US|ST_NA|Cluster_NA|2015/01/01:0.0085201659):0.0039827845):0.0030927539,(KEXV01015147|BR|ST_NA|Cluster_NA|2014/01/01:0.0187043879,KEXV01043433|BR|ST_NA|Cluster_NA|2016/01/01:0.0313555666):0.0059653469):0.0016956632,(((((KEXV01008322|BR|ST_NA|Cluster_NA|2014/01/01:0.0243467357,(KEXV01043530|BR|ST_NA|Cluster_NA|2016/01/01:0.0327770610,KR066266|BR|ST_NA|Cluster_NA|2013/01/01:0.0396276211):0.0000080622):0.0082133348,(KEXV01038888|BR|ST_NA|Cluster_NA|2016/01/01:0.0258543200,MK041551|BR|ST_NA|Cluster_NA|2016/01/01:0.0269692884):0.0123462496):0.0066668855,((KEXV01016389|BR|ST_NA|Cluster_NA|2015/01/01:0.0024657527,KEXV01045017|BR|ST_NA|Cluster_NA|2017/01/01:0.0000027755):0.0160416149,KEXV01034759|BR|ST_NA|Cluster_NA|2016/01/01:0.0293043316):0.0068290685):0.0000063514,(KEXV01043268|BR|ST_NA|Cluster_NA|2016/01/01:0.0160739429,KEXV01046152|BR|ST_NA|Cluster_NA|2017/01/01:0.0319632725):0.0017275809):0.0053810765,((((KEXV01011668|BR|ST_NA|Cluster_NA|2015/01/01:0.0358071489,KEXV01046284|BR|ST_NA|Cluster_NA|2017/01/01:0.0246951299):0.0053193404,MG196711|US|ST_NA|Cluster_NA|2013/01/01:0.0311711402):0.0002100640,MG942334|US|ST_NA|Cluster_NA|2012/01/01:0.0210294029):0.0030361058,(((KEXV01034110|BR|ST_NA|Cluster_NA|2017/01/01:0.0341927817,KEXV01037409|BR|ST_NA|Cluster_NA|2017/01/01:0.0290547854):0.0000071913,KEXV01043547|BR|ST_NA|Cluster_NA|2016/01/01:0.0203212826):0.0037100500,((KEXV01044372|BR|ST_NA|Cluster_NA|2016/01/01:0.0194290931,KEXV01045724|BR|ST_NA|Cluster_NA|2017/01/01:0.0122250824):0.0294573719,KEXV01046182|BR|ST_NA|Cluster_NA|2017/01/01:0.0217702290):0.0083798291):0.0059885669):0.0060713838):0.0000065898):0.0007532110,ON816029|CA|ST_NA|Cluster_NA|2016/01/01:0.0205180823):0.0058334099):0.0010210289):0.0011015731,(((((((((((((((((KC470321|US|ST_NA|Cluster_NA|2011/01/01:0.0235061718,MN691969|US|ST_NA|Cluster_NA|2017/01/01:0.0377300114):0.0042561439,MF457361|US|ST_NA|Cluster_NA|2012/01/01:0.0469487980):0.0025997678,KEXV01011514|BR|ST_NA|Cluster_NA|2014/01/01:0.0343858921):0.0045254399,((((KEXV01012294|BR|ST_NA|Cluster_NA|2014/01/01:0.0481191549,(KEXV01016108|BR|ST_NA|Cluster_NA|2015/01/01:0.0395993530,KEXV01043696|BR|ST_NA|Cluster_NA|2016/01/01:0.0362303663):0.0205480091):0.0091883930,(KEXV01035713|BR|ST_NA|Cluster_NA|2016/01/01:0.0399275281,MF456613|US|ST_NA|Cluster_NA|2011/01/01:0.0371716689):0.0079674741):0.0004444545,MF456828|US|ST_NA|Cluster_NA|2011/01/01:0.0404988246):0.0018995064,((KEXV01012382|BR|ST_NA|Cluster_NA|2015/01/01:0.0277607652,KEXV01015970|BR|ST_NA|Cluster_NA|2015/01/01:0.0401653311):0.0063089143,KEXV01044803|BR|ST_NA|Cluster_NA|2016/01/01:0.0430771961):0.0045470116):0.0028872582):0.0000057663,(KEXV01034998|BR|ST_NA|Cluster_NA|2017/01/01:0.0088589283,KEXV01035190|BR|ST_NA|Cluster_NA|2017/01/01:0.0252563995):0.0128447294):0.0000061410,((KEXV01033583|BR|ST_NA|Cluster_NA|2016/01/01:0.0298448683,KEXV01038116|BR|ST_NA|Cluster_NA|2017/01/01:0.0387525678):0.0039606040,KEXV01036181|BR|ST_NA|Cluster_NA|2017/01/01:0.0331651833):0.0057150553):0.0018670662,((KEXV01008324|BR|ST_NA|Cluster_NA|2014/01/01:0.0464938074,KEXV01046819|BR|ST_NA|Cluster_NA|2016/01/01:0.0361363840):0.0032900596,KEXV01036309|BR|ST_NA|Cluster_NA|2017/01/01:0.0294933348):0.0004906964):0.0063510131,(((KEXV01005203|BR|ST_NA|Cluster_NA|2014/01/01:0.0020873031,KEXV01005204|BR|ST_NA|Cluster_NA|2014/01/01:0.0000027755):0.0125331218,KEXV01005212|BR|ST_NA|Cluster_NA|2014/01/01:0.0000027755):0.0230310517,((KEXV01029326|BR|ST_NA|Cluster_NA|2015/01/01:0.0099817720,KEXV01029328|BR|ST_NA|Cluster_NA|2015/01/01:0.0082201652):0.0295908028,(KEXV01041340|BR|ST_NA|Cluster_NA|2017/01/01:0.0384581666,(KEXV01044680|BR|ST_NA|Cluster_NA|2016/01/01:0.0248364313,KEXV01044846|BR|ST_NA|Cluster_NA|2016/01/01:0.0352470079):0.0075920776):0.0034709055):0.0049347072):0.0025370008):0.0000081252,((((KEXV01002546|BR|ST_NA|Cluster_NA|2015/01/01:0.0098254568,(((KEXV01016047|BR|ST_NA|Cluster_NA|2015/01/01:0.0117796515,KEXV01045271|BR|ST_NA|Cluster_NA|2017/01/01:0.0170907111):0.0078399538,KEXV01037816|BR|ST_NA|Cluster_NA|2016/01/01:0.0257657330):0.0018188889,KEXV01030870|BR|ST_NA|Cluster_NA|2015/01/01:0.0380635080):0.0012107123):0.0244379588,((KEXV01035956|BR|ST_NA|Cluster_NA|2016/01/01:0.0276398702,KY036511|US|ST_NA|Cluster_NA|2011/01/01:0.0464537195):0.0000063556,KEXV01039685|BR|ST_NA|Cluster_NA|2017/01/01:0.0294673806):0.0015095376):0.0042845276,(KEXV01031802|BR|ST_NA|Cluster_NA|2017/01/01:0.0449219473,(KEXV01043206|BR|ST_NA|Cluster_NA|2016/01/01:0.0059370653,KEXV01046576|BR|ST_NA|Cluster_NA|2017/01/01:0.0020992955):0.0264869373):0.0042015799):0.0012416308,((((KEXV01002557|BR|ST_NA|Cluster_NA|2015/01/01:0.0312938770,KEXV01035333|BR|ST_NA|Cluster_NA|2017/01/01:0.0326101706):0.0099282722,((KEXV01015163|BR|ST_NA|Cluster_NA|2014/01/01:0.0440303727,((KEXV01032856|BR|ST_NA|Cluster_NA|2016/01/01:0.0187514399,KEXV01032926|BR|ST_NA|Cluster_NA|2016/01/01:0.0069986908):0.0284466634,KEXV01037948|BR|ST_NA|Cluster_NA|2016/01/01:0.0147269285):0.0041501393):0.0000069434,(KEXV01015347|BR|ST_NA|Cluster_NA|2014/01/01:0.0052144842,(KEXV01016154|BR|ST_NA|Cluster_NA|2015/01/01:0.0087856647,KEXV01016345|BR|ST_NA|Cluster_NA|2015/01/01:0.0055510682):0.0044826659):0.0297029921):0.0036419911):0.0000068539,MF456384|US|ST_NA|Cluster_NA|2011/01/01:0.0365976013):0.0000082588,(KEXV01032605|BR|ST_NA|Cluster_NA|2017/01/01:0.0312873920,KEXV01034789|BR|ST_NA|Cluster_NA|2016/01/01:0.0256214129):0.0042902150):0.0026438804):0.0012282606):0.0021123830,((((KEXV01032540|BR|ST_NA|Cluster_NA|2017/01/01:0.0223721632,H-1488-HMM|HON|ST_NA|Cluster_NA|2015/01/01:0.0326979113):0.0051684337,(KJ474282|PA|ST_NA|Cluster_NA|2011/01/01:0.0260694763,(P-427-MRP|PAN|ST_NA|Cluster_NA|2014/01/01:0.0040238028,P-567-JG|PAN|ST_NA|Cluster_NA|2016/01/01:0.0072182624):0.0135473657):0.0101782151):0.0038385825,(KEXV01036527|BR|ST_NA|Cluster_NA|2016/01/01:0.0102910539,KEXV01036637|BR|ST_NA|Cluster_NA|2017/01/01:0.0100642192):0.0231245010):0.0039604660,(KEXV01044924|BR|ST_NA|Cluster_NA|2017/01/01:0.0146908845,MG942098|US|ST_NA|Cluster_NA|2011/01/01:0.0148288047):0.0031178130):0.0040709917):0.0000056389,((((((((((((((KEXV01002436|BR|ST_NA|Cluster_NA|2015/01/01:0.0084877080,KEXV01005262|BR|ST_NA|Cluster_NA|2014/01/01:0.0055102054):0.0070059986,(MN509128|BR|ST_NA|Cluster_NA|2014/01/01:0.0039081869,MN509131|BR|ST_NA|Cluster_NA|2014/01/01:0.0072806264):0.0037011606):0.0018059519,(((KEXV01016310|BR|ST_NA|Cluster_NA|2015/01/01:0.0114333138,KEXV01039195|BR|ST_NA|Cluster_NA|2017/01/01:0.0112490436):0.0000027755,KEXV01043569|BR|ST_NA|Cluster_NA|2016/01/01:0.0069618784):0.0019395888,KEXV01033982|BR|ST_NA|Cluster_NA|2017/01/01:0.0144969423):0.0019767023):0.0000027755,KEXV01002467|BR|ST_NA|Cluster_NA|2015/01/01:0.0058017479):0.0009171778,(((((KEXV01002625|BR|ST_NA|Cluster_NA|2015/01/01:0.0161071608,KEXV01043608|BR|ST_NA|Cluster_NA|2016/01/01:0.0321478319):0.0009660680,KEXV01046156|BR|ST_NA|Cluster_NA|2017/01/01:0.0264067451):0.0030885680,KEXV01002651|BR|ST_NA|Cluster_NA|2015/01/01:0.0208204245):0.0021256998,(KEXV01005245|BR|ST_NA|Cluster_NA|2014/01/01:0.0105002225,MN509164|BR|ST_NA|Cluster_NA|2014/01/01:0.0126214900):0.0018138202):0.0000027755,KEXV01034054|BR|ST_NA|Cluster_NA|2017/01/01:0.0031134520):0.0009759756):0.0000027755,KEXV01035196|BR|ST_NA|Cluster_NA|2017/01/01:0.0040696790):0.0000027755,(KEXV01032378|BR|ST_NA|Cluster_NA|2016/01/01:0.0193949029,KEXV01034170|BR|ST_NA|Cluster_NA|2017/01/01:0.0114723341):0.0025452771):0.0003706995,KEXV01002627|BR|ST_NA|Cluster_NA|2015/01/01:0.0139805135):0.0000027755,((KEXV01005253|BR|ST_NA|Cluster_NA|2014/01/01:0.0170706881,MN509152|BR|ST_NA|Cluster_NA|2014/01/01:0.0070722118):0.0045548099,(KEXV01029361|BR|ST_NA|Cluster_NA|2015/01/01:0.0163121130,(KEXV01033831|BR|ST_NA|Cluster_NA|2016/01/01:0.0257720571,(KEXV01034025|BR|ST_NA|Cluster_NA|2017/01/01:0.0111166340,(KEXV01034066|BR|ST_NA|Cluster_NA|2017/01/01:0.0092298219,MN509140|BR|ST_NA|Cluster_NA|2014/01/01:0.0068503752):0.0010422067):0.0060409539):0.0039658342):0.0024520202):0.0000064115):0.0015262862,KEXV01005220|BR|ST_NA|Cluster_NA|2014/01/01:0.0211045123):0.0011641484,((((KEXV01006902|BR|ST_NA|Cluster_NA|2014/01/01:0.0000027755,KEXV01035066|BR|ST_NA|Cluster_NA|2017/01/01:0.0029958224):0.0066627194,KEXV01034953|BR|ST_NA|Cluster_NA|2016/01/01:0.0108269379):0.0015265104,KEXV01034610|BR|ST_NA|Cluster_NA|2016/01/01:0.0173342422):0.0146456691,MN509114|BR|ST_NA|Cluster_NA|2014/01/01:0.0212708203):0.0049385137):0.0180234323,(KEXV01029588|BR|ST_NA|Cluster_NA|2015/01/01:0.0326476546,(KEXV01046814|BR|ST_NA|Cluster_NA|2016/01/01:0.0319039846,KEXV01046861|BR|ST_NA|Cluster_NA|2017/01/01:0.0155066361):0.0100851158):0.0044201686):0.0039262962,(KEXV01015724|BR|ST_NA|Cluster_NA|2015/01/01:0.0280403882,KEXV01033305|BR|ST_NA|Cluster_NA|2016/01/01:0.0217111914):0.0012695902):0.0089109560,((((((KEXV01008255|BR|ST_NA|Cluster_NA|2014/01/01:0.0441131707,KEXV01046812|BR|ST_NA|Cluster_NA|2016/01/01:0.0169012406):0.0106218205,KEXV01011843|BR|ST_NA|Cluster_NA|2015/01/01:0.0394474173):0.0138410762,KEXV01035102|BR|ST_NA|Cluster_NA|2017/01/01:0.0345464552):0.0038359641,(KEXV01014561|BR|ST_NA|Cluster_NA|2014/01/01:0.0411311379,(KEXV01037548|BR|ST_NA|Cluster_NA|2017/01/01:0.0364771193,KEXV01041089|BR|ST_NA|Cluster_NA|2016/01/01:0.0411791133):0.0081565355):0.0068313194):0.0015205912,(((((KEXV01009159|BR|ST_NA|Cluster_NA|2015/01/01:0.0073268862,KEXV01039652|BR|ST_NA|Cluster_NA|2017/01/01:0.0089298643):0.0013227477,KEXV01039404|BR|ST_NA|Cluster_NA|2017/01/01:0.0120600744):0.0040730637,KEXV01038474|BR|ST_NA|Cluster_NA|2016/01/01:0.0187656692):0.0332448089,(KEXV01045428|BR|ST_NA|Cluster_NA|2017/01/01:0.0057129409,KEXV01045785|BR|ST_NA|Cluster_NA|2017/01/01:0.0121351686):0.0361136024):0.0016115607,KEXV01035668|BR|ST_NA|Cluster_NA|2017/01/01:0.0418353912):0.0015359884):0.0000058385,((((KEXV01009035|BR|ST_NA|Cluster_NA|2015/01/01:0.0169356638,(KEXV01035069|BR|ST_NA|Cluster_NA|2017/01/01:0.0119594740,KEXV01035354|BR|ST_NA|Cluster_NA|2017/01/01:0.0145966839):0.0272676975):0.0154497152,KEXV01039074|BR|ST_NA|Cluster_NA|2017/01/01:0.0285376815):0.0091963070,(KEXV01016043|BR|ST_NA|Cluster_NA|2015/01/01:0.0279983863,KEXV01034434|BR|ST_NA|Cluster_NA|2017/01/01:0.0232835812):0.0035218543):0.0010784263,(((((KEXV01016190|BR|ST_NA|Cluster_NA|2015/01/01:0.0483724913,KEXV01044247|BR|ST_NA|Cluster_NA|2016/01/01:0.0451276497):0.0031706655,KEXV01045280|BR|ST_NA|Cluster_NA|2017/01/01:0.0401958269):0.0017488942,KEXV01045595|BR|ST_NA|Cluster_NA|2017/01/01:0.0423436119):0.0041876401,((((KEXV01032176|BR|ST_NA|Cluster_NA|2016/01/01:0.0005947705,KEXV01032542|BR|ST_NA|Cluster_NA|2017/01/01:0.0044790480):0.0150352552,KEXV01046198|BR|ST_NA|Cluster_NA|2017/01/01:0.0113623801):0.0076082887,KEXV01038606|BR|ST_NA|Cluster_NA|2016/01/01:0.0147002140):0.0246506429,KEXV01034943|BR|ST_NA|Cluster_NA|2016/01/01:0.0332534979):0.0052552595):0.0018831686,((KEXV01038253|BR|ST_NA|Cluster_NA|2016/01/01:0.0413757953,((KEXV01038514|BR|ST_NA|Cluster_NA|2016/01/01:0.0181150124,KEXV01038654|BR|ST_NA|Cluster_NA|2016/01/01:0.0300383598):0.0142861233,KEXV01046800|BR|ST_NA|Cluster_NA|2017/01/01:0.0395307716):0.0145254027):0.0000064563,(KEXV01045240|BR|ST_NA|Cluster_NA|2017/01/01:0.0182953361,MG572002|BR|ST_NA|Cluster_NA|2016/01/01:0.0227940101):0.0050006362):0.0017562861):0.0021839834):0.0028338139):0.0034122183):0.0011214449):0.0000027755,((((KEXV01015260|BR|ST_NA|Cluster_NA|2014/01/01:0.0215639826,KEXV01045645|BR|ST_NA|Cluster_NA|2017/01/01:0.0323497354):0.0077444014,((KEXV01035203|BR|ST_NA|Cluster_NA|2017/01/01:0.0146213618,((KEXV01035301|BR|ST_NA|Cluster_NA|2017/01/01:0.0270614805,KEXV01042775|BR|ST_NA|Cluster_NA|2016/01/01:0.0165945006):0.0064015016,(KEXV01036231|BR|ST_NA|Cluster_NA|2017/01/01:0.0330494556,KEXV01037049|BR|ST_NA|Cluster_NA|2016/01/01:0.0349755671):0.0035684487):0.0011200778):0.0100095857,KEXV01035953|BR|ST_NA|Cluster_NA|2016/01/01:0.0160312768):0.0109498939):0.0000060516,((KEXV01029286|BR|ST_NA|Cluster_NA|2015/01/01:0.0445566303,KEXV01038770|BR|ST_NA|Cluster_NA|2016/01/01:0.0359461018):0.0031183206,MG942949|US|ST_NA|Cluster_NA|2014/01/01:0.0325190186):0.0030179625):0.0031133920,(((((KEXV01031972|BR|ST_NA|Cluster_NA|2016/01/01:0.0038034923,KT737350|BR|ST_NA|Cluster_NA|2014/01/01:0.0023901987):0.0205759626,KEXV01036187|BR|ST_NA|Cluster_NA|2017/01/01:0.0293745814):0.0019701429,(KEXV01031984|BR|ST_NA|Cluster_NA|2017/01/01:0.0180732098,(KEXV01036052|BR|ST_NA|Cluster_NA|2016/01/01:0.0199420320,KEXV01036201|BR|ST_NA|Cluster_NA|2017/01/01:0.0157947914):0.0176452306):0.0000058185):0.0129929573,((KEXV01037480|BR|ST_NA|Cluster_NA|2016/01/01:0.0453226466,MK922927|US|ST_NA|Cluster_NA|2018/01/01:0.0265585969):0.0020653811,KEXV01040023|BR|ST_NA|Cluster_NA|2017/01/01:0.0228201732):0.0027613744):0.0009427711,(KEXV01038717|BR|ST_NA|Cluster_NA|2016/01/01:0.0208374619,KEXV01040035|BR|ST_NA|Cluster_NA|2017/01/01:0.0383084920):0.0050007722):0.0008775952):0.0018016679):0.0000065826,((((((((KEXV01009150|BR|ST_NA|Cluster_NA|2015/01/01:0.0231106477,KEXV01039839|BR|ST_NA|Cluster_NA|2017/01/01:0.0268209308):0.0119346507,(((KEXV01009151|BR|ST_NA|Cluster_NA|2015/01/01:0.0161170073,(KEXV01036504|BR|ST_NA|Cluster_NA|2016/01/01:0.0080392378,KEXV01036642|BR|ST_NA|Cluster_NA|2017/01/01:0.0116517622):0.0101393197):0.0054960322,KEXV01039751|BR|ST_NA|Cluster_NA|2017/01/01:0.0322219905):0.0039376092,(KEXV01039374|BR|ST_NA|Cluster_NA|2017/01/01:0.0167545437,KEXV01043617|BR|ST_NA|Cluster_NA|2016/01/01:0.0129844812):0.0164297070):0.0000059302):0.0000060420,KEXV01039252|BR|ST_NA|Cluster_NA|2017/01/01:0.0274792430):0.0045081650,(KEXV01033508|BR|ST_NA|Cluster_NA|2017/01/01:0.0332289196,KEXV01044393|BR|ST_NA|Cluster_NA|2016/01/01:0.0437490684):0.0090941413):0.0000064134,MK922864|US|ST_NA|Cluster_NA|2018/01/01:0.0235599008):0.0026445503,(E3385-VMOM|MEX|ST_3|Cluster_NA|2017/01/01:0.0166434875,E3853-MAMO|MEX|ST_3|Cluster_NA|2017/01/01:0.0137607610):0.0244587035):0.0027115635,(KEXV01031314|BR|ST_NA|Cluster_NA|2015/01/01:0.0190741862,KEXV01036542|BR|ST_NA|Cluster_NA|2016/01/01:0.0289327493):0.0087812943):0.0011248354,(KEXV01045409|BR|ST_NA|Cluster_NA|2017/01/01:0.0197867689,MK580200|US|ST_NA|Cluster_NA|2017/01/01:0.0229024326):0.0120101970):0.0002809694):0.0025521900,(((KEXV01031822|BR|ST_NA|Cluster_NA|2017/01/01:0.0299389321,(KEXV01033276|BR|ST_NA|Cluster_NA|2017/01/01:0.0462356118,KX357258|BR|ST_NA|Cluster_NA|2013/01/01:0.0162566477):0.0044359611):0.0031770258,(((KEXV01032934|BR|ST_NA|Cluster_NA|2016/01/01:0.0235834697,KEXV01035081|BR|ST_NA|Cluster_NA|2017/01/01:0.0164033515):0.0073929812,KEXV01046387|BR|ST_NA|Cluster_NA|2017/01/01:0.0291717339):0.0014995520,OR737368|US|ST_NA|Cluster_NA|2016/01/01:0.0393667413):0.0091109974):0.0058623308,(KEXV01035326|BR|ST_NA|Cluster_NA|2017/01/01:0.0368242139,MG941987|US|ST_NA|Cluster_NA|2011/01/01:0.0241975155):0.0069065558):0.0042641003):0.0016394481,(((((((KEXV01002507|BR|ST_NA|Cluster_NA|2015/01/01:0.0158517057,(KEXV01015661|BR|ST_NA|Cluster_NA|2015/01/01:0.0202964163,KEXV01043030|BR|ST_NA|Cluster_NA|2016/01/01:0.0236703773):0.0049964769):0.0179906819,KEXV01044612|BR|ST_NA|Cluster_NA|2016/01/01:0.0194873782):0.0060298291,(KEXV01032538|BR|ST_NA|Cluster_NA|2017/01/01:0.0282658397,KX357228|BR|ST_NA|Cluster_NA|2012/01/01:0.0351907212):0.0059407795):0.0030808126,(KEXV01014483|BR|ST_NA|Cluster_NA|2014/01/01:0.0316613040,KEXV01033573|BR|ST_NA|Cluster_NA|2016/01/01:0.0250339672):0.0052656980):0.0000057794,((KEXV01035238|BR|ST_NA|Cluster_NA|2017/01/01:0.0455620439,((KJ598574|US|ST_NA|Cluster_NA|2012/01/01:0.0084597578,KY579720|US|ST_NA|Cluster_NA|2012/01/01:0.0060729563):0.0062481660,(MH355152|US|ST_NA|Cluster_NA|2015/01/01:0.0050049410,MK580193|US|ST_NA|Cluster_NA|2017/01/01:0.0095053547):0.0127757240):0.0142829116):0.0067138450,(KF782761|BR|ST_NA|Cluster_NA|2012/01/01:0.0328025369,E2573-JSV|MEX|ST_3|Cluster_NA|2015/01/01:0.0230266451):0.0068729784):0.0036549519):0.0022321912,(((KEXV01007024|BR|ST_NA|Cluster_NA|2014/01/01:0.0374168192,(KEXV01044276|BR|ST_NA|Cluster_NA|2016/01/01:0.0284553699,KEXV01044781|BR|ST_NA|Cluster_NA|2016/01/01:0.0364574762):0.0371472307):0.0038172816,(KEXV01009118|BR|ST_NA|Cluster_NA|2015/01/01:0.0383828701,(KEXV01035074|BR|ST_NA|Cluster_NA|2017/01/01:0.0410506985,KEXV01045322|BR|ST_NA|Cluster_NA|2017/01/01:0.0556144649):0.0114575878):0.0040054201):0.0037276365,(KEXV01031350|BR|ST_NA|Cluster_NA|2015/01/01:0.0474999656,KEXV01039591|BR|ST_NA|Cluster_NA|2017/01/01:0.0357405259):0.0105760166):0.0056139432):0.0042319610,((((KEXV01008705|BR|ST_NA|Cluster_NA|2015/01/01:0.0040371404,KEXV01009006|BR|ST_NA|Cluster_NA|2015/01/01:0.0056615458):0.0144283935,KEXV01009149|BR|ST_NA|Cluster_NA|2015/01/01:0.0259415713):0.0043716105,(KEXV01042060|BR|ST_NA|Cluster_NA|2016/01/01:0.0268903524,KEXV01044169|BR|ST_NA|Cluster_NA|2016/01/01:0.0309422534):0.0049039064):0.0027795847,(KEXV01033455|BR|ST_NA|Cluster_NA|2017/01/01:0.0218349803,((KEXV01037628|BR|ST_NA|Cluster_NA|2016/01/01:0.0305419098,E5431-RLL|MEX|ST_3|Cluster_NA|2017/01/01:0.0377561734):0.0056492771,(MN528272|BR|ST_NA|Cluster_NA|2013/01/01:0.0250525615,MW545348|BR|ST_NA|Cluster_NA|2018/01/01:0.0044188123):0.0207193704):0.0040426305):0.0038452329):0.0020024164):0.0006427226):0.0007635658,(((((((((((KEXV01002514|BR|ST_NA|Cluster_NA|2015/01/01:0.0427158013,KEXV01015897|BR|ST_NA|Cluster_NA|2015/01/01:0.0588750957):0.0010781284,KEXV01039081|BR|ST_NA|Cluster_NA|2017/01/01:0.0406470306):0.0023380037,(KEXV01038728|BR|ST_NA|Cluster_NA|2016/01/01:0.0444971234,KEXV01043904|BR|ST_NA|Cluster_NA|2016/01/01:0.0362515482):0.0034879433):0.0023606542,KEXV01046127|BR|ST_NA|Cluster_NA|2017/01/01:0.0291122478):0.0029840551,(((KEXV01008534|BR|ST_NA|Cluster_NA|2015/01/01:0.0016105854,KEXV01039539|BR|ST_NA|Cluster_NA|2017/01/01:0.0057428860):0.0447901868,KEXV01036362|BR|ST_NA|Cluster_NA|2017/01/01:0.0454527238):0.0095123651,(KEXV01043401|BR|ST_NA|Cluster_NA|2016/01/01:0.0464368034,KEXV01045519|BR|ST_NA|Cluster_NA|2017/01/01:0.0165264941):0.0073329958):0.0000075304):0.0000065826,((KEXV01012277|BR|ST_NA|Cluster_NA|2015/01/01:0.0505589498,(KEXV01014548|BR|ST_NA|Cluster_NA|2014/01/01:0.0427438942,KEXV01034566|BR|ST_NA|Cluster_NA|2016/01/01:0.0375233156):0.0066003496):0.0056649586,(KEXV01014475|BR|ST_NA|Cluster_NA|2014/01/01:0.0349474763,(KEXV01045408|BR|ST_NA|Cluster_NA|2017/01/01:0.0486955680,MN528336|BR|ST_NA|Cluster_NA|2017/01/01:0.0526688363):0.0020825456):0.0059884048):0.0010850623):0.0033606038,(KEXV01038798|BR|ST_NA|Cluster_NA|2016/01/01:0.0336946196,KEXV01045979|BR|ST_NA|Cluster_NA|2017/01/01:0.0232023642):0.0034656828):0.0044187995,(((KEXV01002527|BR|ST_NA|Cluster_NA|2015/01/01:0.0443722714,((((KEXV01029800|BR|ST_NA|Cluster_NA|2015/01/01:0.0325388061,(KEXV01036921|BR|ST_NA|Cluster_NA|2016/01/01:0.0070569149,KEXV01037256|BR|ST_NA|Cluster_NA|2017/01/01:0.0232446963):0.0030409194):0.0024577654,KEXV01037180|BR|ST_NA|Cluster_NA|2017/01/01:0.0429563092):0.0081913254,((KEXV01036696|BR|ST_NA|Cluster_NA|2016/01/01:0.0557872167,KEXV01046400|BR|ST_NA|Cluster_NA|2017/01/01:0.0628790365):0.0040879736,KEXV01043540|BR|ST_NA|Cluster_NA|2016/01/01:0.0380541159):0.0025088173):0.0073658745,KEXV01046365|BR|ST_NA|Cluster_NA|2017/01/01:0.0306575029):0.0034874676):0.0044259498,(KEXV01009090|BR|ST_NA|Cluster_NA|2015/01/01:0.0104852018,KEXV01009144|BR|ST_NA|Cluster_NA|2015/01/01:0.0265957519):0.0138785777):0.0019443296,((KEXV01002639|BR|ST_NA|Cluster_NA|2015/01/01:0.0299190512,KEXV01016306|BR|ST_NA|Cluster_NA|2015/01/01:0.0256642229):0.0051462779,((KEXV01006973|BR|ST_NA|Cluster_NA|2014/01/01:0.0242113235,KEXV01043233|BR|ST_NA|Cluster_NA|2016/01/01:0.0231518197):0.0061279251,((KEXV01044353|BR|ST_NA|Cluster_NA|2016/01/01:0.0218074522,MK041586|BR|ST_NA|Cluster_NA|2016/01/01:0.0329775578):0.0000637824,KEXV01045572|BR|ST_NA|Cluster_NA|2017/01/01:0.0267669772):0.0043733324):0.0000074589):0.0065740501):0.0016979109):0.0000067310,(((KEXV01008788|BR|ST_NA|Cluster_NA|2015/01/01:0.0174347518,((KEXV01031914|BR|ST_NA|Cluster_NA|2017/01/01:0.0389236149,(KEXV01034393|BR|ST_NA|Cluster_NA|2017/01/01:0.0090340416,KF782755|BR|ST_NA|Cluster_NA|2012/01/01:0.0081558937):0.0265211946):0.0063961234,KEXV01036220|BR|ST_NA|Cluster_NA|2017/01/01:0.0279899354):0.0002233791):0.0000055684,((KEXV01034318|BR|ST_NA|Cluster_NA|2016/01/01:0.0219382696,KEXV01034476|BR|ST_NA|Cluster_NA|2017/01/01:0.0179868699):0.0181184602,(KEXV01035434|BR|ST_NA|Cluster_NA|2017/01/01:0.0505092190,KEXV01038860|BR|ST_NA|Cluster_NA|2016/01/01:0.0256751014):0.0106545779):0.0000079748):0.0051991834,((((KEXV01009300|BR|ST_NA|Cluster_NA|2015/01/01:0.0205338341,KEXV01040319|BR|ST_NA|Cluster_NA|2016/01/01:0.0455406899):0.0164350705,((((KEXV01016031|BR|ST_NA|Cluster_NA|2015/01/01:0.0080345231,KEXV01046388|BR|ST_NA|Cluster_NA|2017/01/01:0.0112192482):0.0101311934,KEXV01045014|BR|ST_NA|Cluster_NA|2017/01/01:0.0068331345):0.0029898673,KEXV01045663|BR|ST_NA|Cluster_NA|2017/01/01:0.0206722585):0.0116648241,((KEXV01036008|BR|ST_NA|Cluster_NA|2016/01/01:0.0423262804,KEXV01043130|BR|ST_NA|Cluster_NA|2016/01/01:0.0316118021):0.0000056304,KEXV01036459|BR|ST_NA|Cluster_NA|2017/01/01:0.0366239424):0.0111854859):0.0134203512):0.0000068065,KU190512|CA|ST_NA|Cluster_NA|2011/01/01:0.0323453441):0.0057552719,((KEXV01033366|BR|ST_NA|Cluster_NA|2016/01/01:0.0236512339,(KEXV01036061|BR|ST_NA|Cluster_NA|2016/01/01:0.0153503367,KEXV01036268|BR|ST_NA|Cluster_NA|2017/01/01:0.0217928045):0.0073041218):0.0028629222,(KEXV01033733|BR|ST_NA|Cluster_NA|2017/01/01:0.0295041507,KEXV01046717|BR|ST_NA|Cluster_NA|2017/01/01:0.0323771126):0.0138408242):0.0028968840):0.0010192093):0.0000070223):0.0036468744,(((KEXV01015787|BR|ST_NA|Cluster_NA|2015/01/01:0.0288518753,MG942181|US|ST_NA|Cluster_NA|2011/01/01:0.0184332672):0.0072544103,(KEXV01037941|BR|ST_NA|Cluster_NA|2016/01/01:0.0284462413,KEXV01039158|BR|ST_NA|Cluster_NA|2017/01/01:0.0215546694):0.0036562533):0.0034216078,((MF456117|US|ST_NA|Cluster_NA|2015/01/01:0.0117910978,(MH354606|US|ST_NA|Cluster_NA|2012/01/01:0.0049930422,MH354884|US|ST_NA|Cluster_NA|2013/01/01:0.0000027755):0.0041639204):0.0318165801,(MF456504|US|ST_NA|Cluster_NA|2012/01/01:0.0325353357,E3494-AHM|MEX|ST_3|Cluster_NA|2017/01/01:0.0299357453):0.0093090705):0.0028387068):0.0000075542):0.0032828500,(((KEXV01040045|BR|ST_NA|Cluster_NA|2016/01/01:0.0356479962,MG941970|US|ST_NA|Cluster_NA|2011/01/01:0.0161147889):0.0034357053,KEXV01041349|BR|ST_NA|Cluster_NA|2017/01/01:0.0246927424):0.0054620268,((KY766150|US|ST_NA|Cluster_NA|2013/01/01:0.0205108749,MF456915|US|ST_NA|Cluster_NA|2011/01/01:0.0124186631):0.0024650082,(MG942226|US|ST_NA|Cluster_NA|2011/01/01:0.0280875106,MG942529|US|ST_NA|Cluster_NA|2012/01/01:0.0172403747):0.0013222407):0.0014191027):0.0043514747):0.0014903631):0.0000059137,(((((((((((((KEXV01004760|BR|ST_NA|Cluster_NA|2014/01/01:0.0155091469,(KEXV01029445|BR|ST_NA|Cluster_NA|2015/01/01:0.0044737671,KT737311|BR|ST_NA|Cluster_NA|2014/01/01:0.0009805126):0.0010953361):0.0020004549,(KT737279|BR|ST_NA|Cluster_NA|2014/01/01:0.0009713360,MN528215|BR|ST_NA|Cluster_NA|2014/01/01:0.0000027755):0.0038122981):0.0067519353,((((KT737282|BR|ST_NA|Cluster_NA|2014/01/01:0.0009157266,KT737283|BR|ST_NA|Cluster_NA|2014/01/01:0.0087102585):0.0054238169,KT737287|BR|ST_NA|Cluster_NA|2014/01/01:0.0070023182):0.0019941541,KT737367|BR|ST_NA|Cluster_NA|2014/01/01:0.0141682682):0.0019204024,KT737296|BR|ST_NA|Cluster_NA|2014/01/01:0.0060566237):0.0028128692):0.0020156838,(KEXV01031965|BR|ST_NA|Cluster_NA|2016/01/01:0.0177342828,(KT737301|BR|ST_NA|Cluster_NA|2014/01/01:0.0009614905,MN528231|BR|ST_NA|Cluster_NA|2015/01/01:0.0000065826):0.0018872717):0.0030606523):0.0000073948,((((KEXV01015821|BR|ST_NA|Cluster_NA|2015/01/01:0.0038182592,(KEXV01029448|BR|ST_NA|Cluster_NA|2015/01/01:0.0020761019,KEXV01032024|BR|ST_NA|Cluster_NA|2017/01/01:0.0051765422):0.0028811827):0.0013223218,KT737337|BR|ST_NA|Cluster_NA|2014/01/01:0.0098509933):0.0010363198,(KEXV01031971|BR|ST_NA|Cluster_NA|2016/01/01:0.0112760916,KT737356|BR|ST_NA|Cluster_NA|2014/01/01:0.0019761099):0.0009883063):0.0010066992,(KEXV01031986|BR|ST_NA|Cluster_NA|2017/01/01:0.0137026069,KEXV01036223|BR|ST_NA|Cluster_NA|2017/01/01:0.0224079929):0.0006120334):0.0030250030):0.0021703765,(KEXV01031979|BR|ST_NA|Cluster_NA|2017/01/01:0.0317141498,KT737366|BR|ST_NA|Cluster_NA|2014/01/01:0.0096330660):0.0011218524):0.0000065826,(KEXV01031994|BR|ST_NA|Cluster_NA|2017/01/01:0.0187529909,KEXV01032003|BR|ST_NA|Cluster_NA|2017/01/01:0.0037111665):0.0041659985):0.0064318961,KEXV01031974|BR|ST_NA|Cluster_NA|2017/01/01:0.0107443476):0.0047068701,((KEXV01029454|BR|ST_NA|Cluster_NA|2015/01/01:0.0337034549,KEXV01031975|BR|ST_NA|Cluster_NA|2017/01/01:0.0433254236):0.0057273882,(KEXV01031956|BR|ST_NA|Cluster_NA|2016/01/01:0.0146396208,KT737321|BR|ST_NA|Cluster_NA|2014/01/01:0.0040459207):0.0152265633):0.0000060349):0.0015606971,KT737302|BR|ST_NA|Cluster_NA|2014/01/01:0.0281309177):0.0169615662,(((KJ680960|US|ST_NA|Cluster_NA|2012/01/01:0.0232605869,MG942199|US|ST_NA|Cluster_NA|2011/01/01:0.0124036589):0.0037275165,(MH352725|US|ST_NA|Cluster_NA|2011/01/01:0.0198305221,MH354600|US|ST_NA|Cluster_NA|2012/01/01:0.0160148509):0.0018488766):0.0024128083,(((KM357943|US|ST_NA|Cluster_NA|2011/01/01:0.0290164871,(MG942042|US|ST_NA|Cluster_NA|2011/01/01:0.0041525289,MK922856|US|ST_NA|Cluster_NA|2018/01/01:0.0230685589):0.0260005913):0.0047580986,MK922809|US|ST_NA|Cluster_NA|2018/01/01:0.0160872449):0.0005636986,(MF457067|US|ST_NA|Cluster_NA|2012/01/01:0.0231099531,MG943136|US|ST_NA|Cluster_NA|2014/01/01:0.0263101525):0.0012238500):0.0029476769):0.0020057101):0.0014902378,((KEXV01030874|BR|ST_NA|Cluster_NA|2015/01/01:0.0149794870,KEXV01046610|BR|ST_NA|Cluster_NA|2017/01/01:0.0161186159):0.0129916062,((MG942742|US|ST_NA|Cluster_NA|2013/01/01:0.0016667492,MG942878|US|ST_NA|Cluster_NA|2013/01/01:0.0040243978):0.0056769149,MG943394|US|ST_NA|Cluster_NA|2015/01/01:0.0030523280):0.0202756770):0.0057967483):0.0000070205,(KEXV01015723|BR|ST_NA|Cluster_NA|2015/01/01:0.0165010326,((KEXV01031402|BR|ST_NA|Cluster_NA|2016/01/01:0.0183321349,(KEXV01031422|BR|ST_NA|Cluster_NA|2016/01/01:0.0081017263,KEXV01035778|BR|ST_NA|Cluster_NA|2016/01/01:0.0178775328):0.0105225663):0.0262532212,(G-0248|GUA|ST_NA|Cluster_NA|2011/01/01:0.0272369266,G-0546|GUA|ST_NA|Cluster_NA|2012/01/01:0.0181824587):0.0068731960):0.0020566243):0.0005363106):0.0026247291):0.0023597465):0.0000056389):0.0010811855,((((((((((((((((((((CEC-19-0020|MEX|ST_2|Cluster_NA|2019/07/19:0.0076875016,E5254-FTE|MEX|ST_1|Cluster_NA|2017/01/01:0.0076330452):0.0144629317,(((CEC-19-0047|MEX|ST_1|Cluster_NA|2019/07/24:0.0100030585,((CEC-19-0817|MEX|ST_1|Cluster_NA|2019/11/14:0.0067811240,CEC-19-0968|MEX|ST_1|Cluster_NA|2019/12/04:0.0016898263):0.0022296616,CEC-22-8106|MEX|ST_2|Cluster_NA|2022/06/29:0.0078752725):0.0101376696):0.0030598842,(CEC-20-2001|MEX|ST_1|Cluster_NA|2020/11/12:0.0243224815,(CEC-21-2821|MEX|ST_1|Cluster_NA|2021/03/02:0.0189291905,((CEC-21-4708|MEX|ST_2|Cluster_NA|2021/08/30:0.0026663222,CEC-21-4709|MEX|ST_1|Cluster_NA|2021/08/30:0.0003471740):0.0134566981,CEC-22-7114|MEX|ST_1|Cluster_NA|2022/04/07:0.0144949582):0.0075378211):0.0030047860):0.0024978427):0.0026713840,(CEC-19-0666|MEX|ST_2|Cluster_NA|2019/10/25:0.0076236876,((CEC-20-1970|MEX|ST_1|Cluster_NA|2020/11/09:0.0026414570,CEC-21-4514|MEX|ST_1|Cluster_NA|2021/08/09:0.0042696572):0.0031827171,CEC-22-7036|MEX|ST_2|Cluster_NA|2022/04/01:0.0109917906):0.0033226791):0.0232290422):0.0000058447):0.0064613177,CEC-22-6393|MEX|ST_1|Cluster_NA|2022/02/08:0.0253840425):0.0035561440,(CEC-19-0401|MEX|ST_2|Cluster_NA|2019/09/27:0.0080072681,CEC-21-3202|MEX|ST_1|Cluster_NA|2021/04/07:0.0112021769):0.0128815724):0.0175734859,((((KEXV01011426|BR|ST_NA|Cluster_NA|2014/01/01:0.0278647722,KEXV01046700|BR|ST_NA|Cluster_NA|2017/01/01:0.0107928808):0.0088982118,(KEXV01035382|BR|ST_NA|Cluster_NA|2017/01/01:0.0269411490,KEXV01043272|BR|ST_NA|Cluster_NA|2016/01/01:0.0222998680):0.0073523095):0.0026622124,KEXV01044322|BR|ST_NA|Cluster_NA|2016/01/01:0.0257360882):0.0021726694,MH353471|US|ST_NA|Cluster_NA|2014/01/01:0.0154998958):0.0028678726):0.0022604208,(MF455563|US|ST_NA|Cluster_NA|2015/01/01:0.0067143664,(MF455842|US|ST_NA|Cluster_NA|2015/01/01:0.0089697532,MF455882|US|ST_NA|Cluster_NA|2013/01/01:0.0234281583):0.0103055534):0.0094751788):0.0023882518,(MG941977|US|ST_NA|Cluster_NA|2011/01/01:0.0253504791,E2325-CHF|MEX|ST_3|Cluster_NA|2015/01/01:0.0316899065):0.0074840315):0.0017176004,(((KEXV01032082|BR|ST_NA|Cluster_NA|2016/01/01:0.0441266932,E0802-FBA|MEX|ST_3|Cluster_NA|2013/01/01:0.0255816955):0.0041549721,((E3449-RCC|MEX|ST_3|Cluster_NA|2017/01/01:0.0345825772,G-1690|GUA|ST_NA|Cluster_NA|2016/01/01:0.0314441033):0.0040534888,(G-0400|GUA|ST_NA|Cluster_NA|2011/01/01:0.0305198344,(G-0545|GUA|ST_NA|Cluster_NA|2012/01/01:0.0104281088,G-1897-WFWS|GUA|ST_NA|Cluster_NA|2016/01/01:0.0270266621):0.0099814158):0.0081938095):0.0067908289):0.0030461932,((MG943339|US|ST_NA|Cluster_NA|2015/01/01:0.0023806945,MH354840|US|ST_NA|Cluster_NA|2013/01/01:0.0056880894):0.0293588521,E1491-JIP|MEX|ST_3|Cluster_NA|2014/01/01:0.0326457185):0.0032077097):0.0022635640):0.0020758803,((((KEXV01002718|BR|ST_NA|Cluster_NA|2015/01/01:0.0000027755,KEXV01002719|BR|ST_NA|Cluster_NA|2015/01/01:0.0000027755):0.0194392984,((KEXV01038525|BR|ST_NA|Cluster_NA|2016/01/01:0.0041340641,KEXV01039752|BR|ST_NA|Cluster_NA|2017/01/01:0.0177357800):0.0354517266,KEXV01038634|BR|ST_NA|Cluster_NA|2016/01/01:0.0190449251):0.0079757217):0.0025534137,(KEXV01031003|BR|ST_NA|Cluster_NA|2015/01/01:0.0425109157,MF456967|US|ST_NA|Cluster_NA|2012/01/01:0.0271112449):0.0041685680):0.0031451335,((((KEXV01039150|BR|ST_NA|Cluster_NA|2017/01/01:0.0149418391,KX357275|BR|ST_NA|Cluster_NA|2013/01/01:0.0108994549):0.0000065898,KEXV01039261|BR|ST_NA|Cluster_NA|2017/01/01:0.0179956555):0.0147113942,MG942986|US|ST_NA|Cluster_NA|2014/01/01:0.0177045089):0.0017315327,(KU190540|CA|ST_NA|Cluster_NA|2011/01/01:0.0179180930,(E4268-MGI|MEX|ST_3|Cluster_NA|2017/01/01:0.0309605721,(E5944-YDM|MEX|ST_3|Cluster_NA|2018/01/01:0.0105859702,E5945-JALL|MEX|ST_3|Cluster_NA|2018/01/01:0.0184772978):0.0175539579):0.0048432932):0.0023605198):0.0018380891):0.0023705255):0.0000060474,((((((((CEC-19-0748|MEX|ST_2|Cluster_NA|2019/11/07:0.0019587312,(CEC-19-0909|MEX|ST_1|Cluster_NA|2019/11/27:0.0022270713,((CEC-22-7999|MEX|ST_1|Cluster_NA|2022/06/17:0.0038096225,CEC-22-8639|MEX|ST_1|Cluster_NA|2022/08/16:0.0073866057):0.0025333727,CEC-22-9406|MEX|ST_2|Cluster_NA|2022/10/25:0.0047365091):0.0028077877):0.0003601872):0.0010170957,CEC-21-3276|MEX|ST_1|Cluster_NA|2021/04/13:0.0014584842):0.0015186488,CEC-21-5539|MEX|ST_1|Cluster_NA|2021/11/10:0.0024970614):0.0354772843,KEXV01039148|BR|ST_NA|Cluster_NA|2017/01/01:0.0178055307):0.0069521931,(MG943511|US|ST_NA|Cluster_NA|2016/01/01:0.0025630910,MK580216|US|ST_NA|Cluster_NA|2016/01/01:0.0042573566):0.0101883743):0.0026545148,(((((KEXV01008749|BR|ST_NA|Cluster_NA|2015/01/01:0.0142694150,KEXV01008841|BR|ST_NA|Cluster_NA|2015/01/01:0.0240342630):0.0043737769,KEXV01039798|BR|ST_NA|Cluster_NA|2017/01/01:0.0172573127):0.0047231090,KEXV01039281|BR|ST_NA|Cluster_NA|2017/01/01:0.0360150613):0.0018469343,(((KEXV01037164|BR|ST_NA|Cluster_NA|2017/01/01:0.0328601355,MH354842|US|ST_NA|Cluster_NA|2013/01/01:0.0287474161):0.0065964340,MH789682|US|ST_NA|Cluster_NA|2016/01/01:0.0266084501):0.0027282000,(KEXV01046720|BR|ST_NA|Cluster_NA|2017/01/01:0.0328464283,((MH355220|US|ST_NA|Cluster_NA|2015/01/01:0.0006813520,MH355236|US|ST_NA|Cluster_NA|2015/01/01:0.0015096538):0.0036429253,(MK580202|US|ST_NA|Cluster_NA|2017/01/01:0.0025259737,MK580297|US|ST_NA|Cluster_NA|2017/01/01:0.0015444073):0.0087580811):0.0262904178):0.0041258129):0.0033956970):0.0012618828,E4016-JFD|MEX|ST_3|Cluster_NA|2017/01/01:0.0238060297):0.0007892097):0.0000027755,KU190630|CA|ST_NA|Cluster_NA|2012/01/01:0.0085118629):0.0009945817,(KEXV01032668|BR|ST_NA|Cluster_NA|2017/01/01:0.0163920106,(KY035473|US|ST_NA|Cluster_NA|2011/01/01:0.0137215064,KY036207|US|ST_NA|Cluster_NA|2011/01/01:0.0423591210):0.0032847887):0.0016326578):0.0014793519):0.0029369843,((((((((((((((((((CEC-19-0153|MEX|ST_2|Cluster_NA|2019/08/30:0.0009391347,CEC-21-2753|MEX|ST_2|Cluster_NA|2021/02/24:0.0012399877):0.0045745794,E4906-VGC|MEX|ST_1|Cluster_NA|2017/01/01:0.0075022889):0.0011096629,(CEC-21-2484|MEX|ST_2|Cluster_NA|2021/01/27:0.0014188761,CEC-21-3207|MEX|ST_2|Cluster_NA|2021/04/07:0.0077107959):0.0084675803):0.0074903440,(CEC-21-3679|MEX|ST_2|Cluster_NA|2021/05/18:0.0052559558,E1538-DAR|MEX|ST_1|Cluster_NA|2014/01/01:0.0047647102):0.0107737602):0.0000062882,(CEC-20-1580|MEX|ST_1|Cluster_NA|2020/10/01:0.0057497415,(CEC-22-7229|MEX|ST_2|Cluster_NA|2022/04/21:0.0093053238,CEC-22-7578|MEX|ST_2|Cluster_NA|2022/05/19:0.0057791357):0.0021096535):0.0144862066):0.0009323638,CEC-21-2614|MEX|ST_2|Cluster_NA|2021/02/08:0.0286830174):0.0031180546,CEC-22-9833|MEX|ST_2|Cluster_NA|2022/12/12:0.0153477495):0.0180644300,MF457201|US|ST_NA|Cluster_NA|2014/01/01:0.0152915951):0.0068970928,(((((((KEXV01007661|BR|ST_NA|Cluster_NA|2014/01/01:0.0000027755,KY581413|BR|ST_NA|Cluster_NA|2014/01/01:0.0000027755):0.0186621140,KEXV01032483|BR|ST_NA|Cluster_NA|2017/01/01:0.0222203986):0.0095622729,KEXV01032659|BR|ST_NA|Cluster_NA|2017/01/01:0.0218611537):0.0081517287,MF456966|US|ST_NA|Cluster_NA|2012/01/01:0.0359290273):0.0015202056,(KEXV01046122|BR|ST_NA|Cluster_NA|2017/01/01:0.0363899804,ON423234|BR|ST_NA|Cluster_NA|2013/01/01:0.0320454650):0.0125696529):0.0047047567,(MK922896|US|ST_NA|Cluster_NA|2018/01/01:0.0377526295,E4872-ABV|MEX|ST_1|Cluster_NA|2017/01/01:0.0238514541):0.0081559983):0.0000067523,(((E0466-CYH|MEX|ST_3|Cluster_NA|2012/01/01:0.0112577007,E2380-BOZ|MEX|ST_3|Cluster_NA|2015/01/01:0.0115936303):0.0259008439,(G-1555|GUA|ST_NA|Cluster_NA|2015/01/01:0.0052381912,G-1754|GUA|ST_NA|Cluster_NA|2016/01/01:0.0095154849):0.0357408942):0.0065938165,(((E2119-RMPR|MEX|ST_1|Cluster_NA|2015/01/01:0.0085484650,E2120-SOP|MEX|ST_1|Cluster_NA|2015/01/01:0.0073833924):0.0405900782,E3789-EMO|MEX|ST_3|Cluster_NA|2017/01/01:0.0648655160):0.0055616611,(G-0389|GUA|ST_NA|Cluster_NA|2011/01/01:0.0104277295,G-1583B|GUA|ST_NA|Cluster_NA|2015/01/01:0.0073755613):0.0355770508):0.0008920692):0.0043337245):0.0017794811):0.0025230395,(((KEXV01008787|BR|ST_NA|Cluster_NA|2015/01/01:0.0112608731,KEXV01039246|BR|ST_NA|Cluster_NA|2017/01/01:0.0141692489):0.0245875569,(MH354779|US|ST_NA|Cluster_NA|2013/01/01:0.0071278707,MH354826|US|ST_NA|Cluster_NA|2013/01/01:0.0009786099):0.0347750204):0.0050382695,((KEXV01046108|BR|ST_NA|Cluster_NA|2017/01/01:0.0141173424,((MF455955|US|ST_NA|Cluster_NA|2012/01/01:0.0239945368,MK922788|US|ST_NA|Cluster_NA|2018/01/01:0.0407789084):0.0025908722,((G-0228|GUA|ST_NA|Cluster_NA|2011/01/01:0.0039536150,G-0300|GUA|ST_NA|Cluster_NA|2011/01/01:0.0000027755):0.0173838812,(G-0765|GUA|ST_NA|Cluster_NA|2012/01/01:0.0139607550,H-0716-MB|HON|ST_NA|Cluster_NA|2014/01/01:0.0240981371):0.0047671313):0.0139063967):0.0016259942):0.0028471211,MG942845|US|ST_NA|Cluster_NA|2013/01/01:0.0100225420):0.0020894902):0.0016205906):0.0000065898,((KEXV01035302|BR|ST_NA|Cluster_NA|2017/01/01:0.0287394335,KEXV01044950|BR|ST_NA|Cluster_NA|2017/01/01:0.0244434793):0.0068418134,(KY579681|US|ST_NA|Cluster_NA|2012/01/01:0.0174994548,MF456092|US|ST_NA|Cluster_NA|2014/01/01:0.0315073057):0.0082064728):0.0047748145):0.0000080768,(((KEXV01015616|BR|ST_NA|Cluster_NA|2015/01/01:0.0357767516,(((KEXV01027502|BR|ST_NA|Cluster_NA|2014/01/01:0.0259628451,KEXV01038891|BR|ST_NA|Cluster_NA|2016/01/01:0.0468104145):0.0037411352,(KEXV01035960|BR|ST_NA|Cluster_NA|2016/01/01:0.0513821385,KEXV01039129|BR|ST_NA|Cluster_NA|2017/01/01:0.0352066157):0.0064116168):0.0053377623,((KEXV01031672|BR|ST_NA|Cluster_NA|2016/01/01:0.0298304009,KJ474432|PA|ST_NA|Cluster_NA|2012/01/01:0.0272078803):0.0076432783,KEXV01046234|BR|ST_NA|Cluster_NA|2017/01/01:0.0381664463):0.0042528123):0.0038088822):0.0070274587,(((KEXV01045917|BR|ST_NA|Cluster_NA|2017/01/01:0.0393143200,E3176-BNF|MEX|ST_3|Cluster_NA|2017/01/01:0.0365761637):0.0116627514,KT124809|US|ST_NA|Cluster_NA|2011/01/01:0.0283715466):0.0027708496,MF456477|US|ST_NA|Cluster_NA|2012/01/01:0.0257822227):0.0060912106):0.0007383671,(KEXV01032580|BR|ST_NA|Cluster_NA|2017/01/01:0.0273119460,(MF455562|US|ST_NA|Cluster_NA|2011/01/01:0.0359962900,((MF456867|US|ST_NA|Cluster_NA|2011/01/01:0.0261676550,E0652-JCP|MEX|ST_3|Cluster_NA|2012/01/01:0.0281619803):0.0050639998,MH354264|US|ST_NA|Cluster_NA|2012/01/01:0.0301185401):0.0011713101):0.0000079448):0.0023402231):0.0026100896):0.0024005590,(((((((CEC-21-3271|MEX|ST_1|Cluster_NA|2021/04/13:0.0125018820,((((CEC-22-6101|MEX|ST_2|Cluster_NA|2022/01/13:0.0092502775,E0188-AMA|MEX|ST_3|Cluster_NA|2012/01/01:0.0008220375):0.0020146458,(E2294-AAM|MEX|ST_3|Cluster_NA|2015/01/01:0.0007211009,E2295-OCH|MEX|ST_3|Cluster_NA|2015/01/01:0.0029476546):0.0126527985):0.0040405327,(E3539-OCS|MEX|ST_3|Cluster_NA|2017/01/01:0.0077716319,E5557-JFPN|MEX|ST_3|Cluster_NA|2017/01/01:0.0085470644):0.0120202382):0.0075814161,E0650-HAMG|MEX|ST_3|Cluster_NA|2012/01/01:0.0101333395):0.0065634558):0.0031991356,E0942-DLGR|MEX|ST_3|Cluster_NA|2013/01/01:0.0060174550):0.0096491013,(CEC-22-6930|MEX|ST_2|Cluster_NA|2022/03/25:0.0047711875,CEC-22-7689|MEX|ST_1|Cluster_NA|2022/05/26:0.0101675728):0.0173895415):0.0200510622,(MG942020|US|ST_NA|Cluster_NA|2011/01/01:0.0212945856,E5728-JMFH|MEX|ST_3|Cluster_NA|2017/01/01:0.0232094836):0.0025531409):0.0014196978,KEXV01045588|BR|ST_NA|Cluster_NA|2017/01/01:0.0224968282):0.0025948373,(KEXV01043329|BR|ST_NA|Cluster_NA|2016/01/01:0.0206867019,((MK922829|US|ST_NA|Cluster_NA|2018/01/01:0.0382751065,E5293-MBR|MEX|ST_3|Cluster_NA|2017/01/01:0.0336550246):0.0063890420,(B-001-AC|BEL|ST_NA|Cluster_NA|2012/01/01:0.0038687855,B-004-AM|BEL|ST_NA|Cluster_NA|2012/01/01:0.0000078052):0.0418981702):0.0010610380):0.0053057331):0.0009547193,(E0319-MH|MEX|ST_3|Cluster_NA|2012/01/01:0.0362283479,E0634-RAV|MEX|ST_3|Cluster_NA|2012/01/01:0.0152293620):0.0071877868):0.0018623039):0.0000065898,(((KEXV01032625|BR|ST_NA|Cluster_NA|2017/01/01:0.0343577620,((MF456049|US|ST_NA|Cluster_NA|2012/01/01:0.0044686081,MF456468|US|ST_NA|Cluster_NA|2012/01/01:0.0006543275):0.0063674162,MF456767|US|ST_NA|Cluster_NA|2011/01/01:0.0222246416):0.0139568381):0.0033224815,((MF455651|US|ST_NA|Cluster_NA|2013/01/01:0.0341203082,MH355008|US|ST_NA|Cluster_NA|2015/01/01:0.0170730981):0.0023788367,MF456703|US|ST_NA|Cluster_NA|2012/01/01:0.0129459714):0.0146704193):0.0033395866,(MG943162|US|ST_NA|Cluster_NA|2014/01/01:0.0282079455,MK580182|US|ST_NA|Cluster_NA|2016/01/01:0.0366346991):0.0036579747):0.0029591756):0.0000056389,(((KEXV01008861|BR|ST_NA|Cluster_NA|2014/01/01:0.0389363625,KEXV01032830|BR|ST_NA|Cluster_NA|2016/01/01:0.0320684179):0.0049220943,(KEXV01045576|BR|ST_NA|Cluster_NA|2017/01/01:0.0344491127,MK817391|CU|ST_NA|Cluster_NA|2017/01/01:0.0442764033):0.0020079164):0.0088460160,(((((KJ680963|US|ST_NA|Cluster_NA|2013/01/01:0.0089456304,MG942341|US|ST_NA|Cluster_NA|2012/01/01:0.0023812938):0.0056300907,((MG942459|US|ST_NA|Cluster_NA|2012/01/01:0.0000065826,MG943698|US|ST_NA|Cluster_NA|2016/01/01:0.0106443387):0.0062014786,MK922934|US|ST_NA|Cluster_NA|2018/01/01:0.0094651152):0.0037799338):0.0058517500,MG942195|US|ST_NA|Cluster_NA|2011/01/01:0.0024123792):0.0017997951,MK922733|US|ST_NA|Cluster_NA|2018/01/01:0.0102549461):0.0014282904,(((MG942494|US|ST_NA|Cluster_NA|2012/01/01:0.0026154732,((MG942733|US|ST_NA|Cluster_NA|2013/01/01:0.0039437346,((((((MG943010|US|ST_NA|Cluster_NA|2014/01/01:0.0000027755,MG943358|US|ST_NA|Cluster_NA|2015/01/01:0.0000027755):0.0000027755,MG943413|US|ST_NA|Cluster_NA|2015/01/01:0.0007940888):0.0007879447,((MG943043|US|ST_NA|Cluster_NA|2014/01/01:0.0000027755,MG943647|US|ST_NA|Cluster_NA|2016/01/01:0.0007963282):0.0000027755,MK922760|US|ST_NA|Cluster_NA|2018/01/01:0.0056743336):0.0007864866):0.0000027755,MG943119|US|ST_NA|Cluster_NA|2014/01/01:0.0000027755):0.0000027755,MG943660|US|ST_NA|Cluster_NA|2016/01/01:0.0015954631):0.0007880443,MG943460|US|ST_NA|Cluster_NA|2015/01/01:0.0000027755):0.0062971850):0.0011555288,((MG943199|US|ST_NA|Cluster_NA|2014/01/01:0.0017567921,MG943472|US|ST_NA|Cluster_NA|2015/01/01:0.0035265089):0.0060002353,MK922933|US|ST_NA|Cluster_NA|2018/01/01:0.0091102119):0.0024386450):0.0000065915):0.0018037818,MG943657|US|ST_NA|Cluster_NA|2016/01/01:0.0098476149):0.0060795498,MG943566|US|ST_NA|Cluster_NA|2016/01/01:0.0155570171):0.0113048333):0.0171754077):0.0060489023):0.0000061464,((((KEXV01008254|BR|ST_NA|Cluster_NA|2014/01/01:0.0485741027,(KEXV01015784|BR|ST_NA|Cluster_NA|2015/01/01:0.0171184236,KEXV01035047|BR|ST_NA|Cluster_NA|2017/01/01:0.0121850839):0.0092960705):0.0035738003,(((KEXV01043629|BR|ST_NA|Cluster_NA|2016/01/01:0.0189118925,KEXV01045350|BR|ST_NA|Cluster_NA|2017/01/01:0.0084760634):0.0046019706,KEXV01045886|BR|ST_NA|Cluster_NA|2017/01/01:0.0017785498):0.0066285165,KEXV01043967|BR|ST_NA|Cluster_NA|2016/01/01:0.0330685107):0.0175310222):0.0092817963,(((KEXV01029777|BR|ST_NA|Cluster_NA|2015/01/01:0.0204086156,KEXV01036519|BR|ST_NA|Cluster_NA|2016/01/01:0.0195966775):0.0192656721,G-1333|GUA|ST_NA|Cluster_NA|2014/01/01:0.0313518710):0.0024123919,(KEXV01035493|BR|ST_NA|Cluster_NA|2017/01/01:0.0327670591,KEXV01038045|BR|ST_NA|Cluster_NA|2017/01/01:0.0304782256):0.0045734867):0.0026715869):0.0012504326,(((MF455805|US|ST_NA|Cluster_NA|2011/01/01:0.0017586695,MF457246|US|ST_NA|Cluster_NA|2013/01/01:0.0097965329):0.0170877509,P-419-JLR|PAN|ST_NA|Cluster_NA|2014/01/01:0.0297013318):0.0028298207,MK580257|US|ST_NA|Cluster_NA|2017/01/01:0.0184048348):0.0020395849):0.0038760018):0.0000065826,(((KEXV01034815|BR|ST_NA|Cluster_NA|2016/01/01:0.0362264749,(KEXV01044486|BR|ST_NA|Cluster_NA|2016/01/01:0.0169644474,E3015-JRMM|MEX|ST_3|Cluster_NA|2016/01/01:0.0173009440):0.0103264078):0.0025173155,(MF456654|US|ST_NA|Cluster_NA|2012/01/01:0.0263555462,MG943676|US|ST_NA|Cluster_NA|2016/01/01:0.0237000281):0.0112610945):0.0030076697,(((((KEXV01038811|BR|ST_NA|Cluster_NA|2016/01/01:0.0274298381,((KEXV01044807|BR|ST_NA|Cluster_NA|2016/01/01:0.0357063921,KEXV01045788|BR|ST_NA|Cluster_NA|2017/01/01:0.0504308775):0.0079933591,KEXV01046386|BR|ST_NA|Cluster_NA|2017/01/01:0.0204599606):0.0020098530):0.0013978881,KEXV01045360|BR|ST_NA|Cluster_NA|2017/01/01:0.0259509851):0.0164851303,(MF456277|US|ST_NA|Cluster_NA|2013/01/01:0.0095677281,MF456923|US|ST_NA|Cluster_NA|2011/01/01:0.0076627711):0.0223901135):0.0000065961,MF456509|US|ST_NA|Cluster_NA|2015/01/01:0.0358073740):0.0064619736,MG942353|US|ST_NA|Cluster_NA|2012/01/01:0.0263026437):0.0015624208):0.0009593622):0.0026387753,((((KU190489|CA|ST_NA|Cluster_NA|2011/01/01:0.0000027755,KU190564|CA|ST_NA|Cluster_NA|2011/01/01:0.0010753730):0.0316320054,KY190176|US|ST_NA|Cluster_NA|2011/01/01:0.0305291087):0.0074406075,((((MF455994|US|ST_NA|Cluster_NA|2013/01/01:0.0031175947,(MF456799|US|ST_NA|Cluster_NA|2012/01/01:0.0010129507,MF457160|US|ST_NA|Cluster_NA|2013/01/01:0.0049808368):0.0014191162):0.0015210750,MF456484|US|ST_NA|Cluster_NA|2013/01/01:0.0021099163):0.0161667370,KY036269|US|ST_NA|Cluster_NA|2011/01/01:0.0348846327):0.0033011235,KY037045|US|ST_NA|Cluster_NA|2012/01/01:0.0213568471):0.0087800193):0.0029868235,(MG942034|US|ST_NA|Cluster_NA|2011/01/01:0.0168202820,E6757-DVG|MEX|ST_3|Cluster_NA|2018/01/01:0.0339949419):0.0076864242):0.0036893699):0.0000060490):0.0014174942,(((((((CEC-19-0345|MEX|ST_2|Cluster_NA|2019/09/20:0.0298361539,KEXV01040932|BR|ST_NA|Cluster_NA|2016/01/01:0.0265708574):0.0064745718,(KEXV01015253|BR|ST_NA|Cluster_NA|2014/01/01:0.0369084273,KT998259|GF|ST_NA|Cluster_NA|2012/01/01:0.0339395886):0.0033114904):0.0043514197,((KEXV01033782|BR|ST_NA|Cluster_NA|2016/01/01:0.0270318522,KEXV01035463|BR|ST_NA|Cluster_NA|2017/01/01:0.0363549470):0.0074317010,(KEXV01034722|BR|ST_NA|Cluster_NA|2016/01/01:0.0334684458,KEXV01042285|BR|ST_NA|Cluster_NA|2016/01/01:0.0194046771):0.0075255919):0.0023324851):0.0000062303,((((((CEC-22-8012|MEX|ST_2|Cluster_NA|2022/06/20:0.0410741119,(E2745-SDM|MEX|ST_3|Cluster_NA|2016/01/01:0.0069338673,E4040-BPVC|MEX|ST_3|Cluster_NA|2017/01/01:0.0166400997):0.0235941258):0.0143035876,(KEXV01032205|BR|ST_NA|Cluster_NA|2016/01/01:0.0266026692,MG942854|US|ST_NA|Cluster_NA|2013/01/01:0.0258298673):0.0066914653):0.0018814232,(((((KEXV01015223|BR|ST_NA|Cluster_NA|2014/01/01:0.0481593640,KEXV01045446|BR|ST_NA|Cluster_NA|2017/01/01:0.0341074568):0.0096520686,KEXV01045589|BR|ST_NA|Cluster_NA|2017/01/01:0.0264732699):0.0007040742,(KEXV01031393|BR|ST_NA|Cluster_NA|2016/01/01:0.0118757075,KEXV01031397|BR|ST_NA|Cluster_NA|2016/01/01:0.0285567844):0.0229556828):0.0025728444,KEXV01033040|BR|ST_NA|Cluster_NA|2016/01/01:0.0242846616):0.0107719709,((KEXV01016162|BR|ST_NA|Cluster_NA|2015/01/01:0.0252622798,KEXV01030863|BR|ST_NA|Cluster_NA|2015/01/01:0.0267528848):0.0072468173,KEXV01035981|BR|ST_NA|Cluster_NA|2016/01/01:0.0298941620):0.0035434606):0.0035442756):0.0009075441,(((KR066214|BR|ST_NA|Cluster_NA|2012/01/01:0.0327184019,MG942631|US|ST_NA|Cluster_NA|2013/01/01:0.0331023625):0.0071928540,MG943103|US|ST_NA|Cluster_NA|2014/01/01:0.0187705065):0.0037897455,MF456744|US|ST_NA|Cluster_NA|2011/01/01:0.0235579876):0.0001807440):0.0008731322,((MF456651|US|ST_NA|Cluster_NA|2013/01/01:0.0239654940,(MG943217|US|ST_NA|Cluster_NA|2015/01/01:0.0372093860,MG943417|US|ST_NA|Cluster_NA|2015/01/01:0.0252786506):0.0032805062):0.0014720639,MK580213|US|ST_NA|Cluster_NA|2016/01/01:0.0215303581):0.0018536983):0.0008092382,(MF456577|US|ST_NA|Cluster_NA|2012/01/01:0.0135216915,E3933-MTMH|MEX|ST_3|Cluster_NA|2017/01/01:0.0227472102):0.0052546103):0.0029760159):0.0000027755,((((KEXV01015350|BR|ST_NA|Cluster_NA|2014/01/01:0.0151957755,KEXV01015352|BR|ST_NA|Cluster_NA|2014/01/01:0.0144256123):0.0163443678,(KEXV01039579|BR|ST_NA|Cluster_NA|2017/01/01:0.0323695911,(MG943029|US|ST_NA|Cluster_NA|2014/01/01:0.0130425374,MG943065|US|ST_NA|Cluster_NA|2014/01/01:0.0056348998):0.0336470152):0.0033502585):0.0009524021,KEXV01036172|BR|ST_NA|Cluster_NA|2016/01/01:0.0293557407):0.0048838678,MF457164|US|ST_NA|Cluster_NA|2011/01/01:0.0196046918):0.0000080359):0.0031622169,(((((((((CEC-19-0428|MEX|ST_1|Cluster_NA|2019/10/02:0.0418381579,KEXV01043965|BR|ST_NA|Cluster_NA|2016/01/01:0.0425083753):0.0042313946,(KEXV01016328|BR|ST_NA|Cluster_NA|2015/01/01:0.0066775160,KEXV01044482|BR|ST_NA|Cluster_NA|2016/01/01:0.0071303600):0.0224458438):0.0027994874,MH354401|US|ST_NA|Cluster_NA|2011/01/01:0.0246380740):0.0033171355,(((CEC-22-8800|MEX|ST_1|Cluster_NA|2022/08/30:0.0582404154,P-614-ER|PAN|ST_NA|Cluster_NA|2016/01/01:0.0426245593):0.0094287744,CEC-22-9067|MEX|ST_1|Cluster_NA|2022/09/23:0.0424033719):0.0029741931,MF456622|US|ST_NA|Cluster_NA|2014/01/01:0.0356562012):0.0056583181):0.0052304122,((((((KEXV01031455|BR|ST_NA|Cluster_NA|2017/01/01:0.0278448567,KEXV01036721|BR|ST_NA|Cluster_NA|2016/01/01:0.0109687753):0.0146851429,(KT124775|US|ST_NA|Cluster_NA|2011/01/01:0.0275923564,MF457122|US|ST_NA|Cluster_NA|2011/01/01:0.0194421325):0.0032398791):0.0032525669,MG942620|US|ST_NA|Cluster_NA|2013/01/01:0.0492845110):0.0031972127,(((KY036331|US|ST_NA|Cluster_NA|2012/01/01:0.0076486974,KY036957|US|ST_NA|Cluster_NA|2011/01/01:0.0009288308):0.0036148553,KY036970|US|ST_NA|Cluster_NA|2011/01/01:0.0072707103):0.0166379496,((KY036769|US|ST_NA|Cluster_NA|2012/01/01:0.0028634715,KY036023|US|ST_NA|Cluster_NA|2011/01/01:0.0011821669):0.0130894195,KY037660|US|ST_NA|Cluster_NA|2012/01/01:0.0141454623):0.0112084802):0.0195731308):0.0000072022,MF456640|US|ST_NA|Cluster_NA|2015/01/01:0.0245949681):0.0000065961,((((E4042-JJSL|MEX|ST_3|Cluster_NA|2017/01/01:0.0030169574,E4180-IJJG|MEX|ST_3|Cluster_NA|2017/01/01:0.0009069779):0.0031145110,E6601-LAVC|MEX|ST_3|Cluster_NA|2018/01/01:0.0031214448):0.0087366075,E7128-JCRG|MEX|ST_3|Cluster_NA|2018/01/01:0.0141681362):0.0311485579,G-0673|GUA|ST_NA|Cluster_NA|2012/01/01:0.0299532920):0.0054718136):0.0019255828):0.0014214065,((((((KEXV01008213|BR|ST_NA|Cluster_NA|2014/01/01:0.0235909256,KEXV01046076|BR|ST_NA|Cluster_NA|2017/01/01:0.0310803344):0.0088086934,MF457142|US|ST_NA|Cluster_NA|2012/01/01:0.0295907963):0.0024554689,KEXV01037744|BR|ST_NA|Cluster_NA|2016/01/01:0.0279963349):0.0017291127,(((((MF455635|US|ST_NA|Cluster_NA|2012/01/01:0.0126386773,MF456762|US|ST_NA|Cluster_NA|2011/01/01:0.0089302818):0.0044212145,MF455745|US|ST_NA|Cluster_NA|2012/01/01:0.0212844352):0.0049678156,MF455974|US|ST_NA|Cluster_NA|2011/01/01:0.0092646070):0.0041548961,((MF456137|US|ST_NA|Cluster_NA|2011/01/01:0.0184435607,MF456931|US|ST_NA|Cluster_NA|2011/01/01:0.0107929531):0.0085888610,(MF456495|US|ST_NA|Cluster_NA|2012/01/01:0.0296936158,MF457352|US|ST_NA|Cluster_NA|2012/01/01:0.0246667378):0.0022720932):0.0024218477):0.0029947245,(MF456639|US|ST_NA|Cluster_NA|2011/01/01:0.0133556204,KY036319|US|ST_NA|Cluster_NA|2012/01/01:0.0200458070):0.0028808781):0.0032982104):0.0012801685,((KJ474508|PA|ST_NA|Cluster_NA|2012/01/01:0.0000027755,P-154-RMR|PAN|ST_NA|Cluster_NA|2012/01/01:0.0000027755):0.0202276439,(KY037158|US|ST_NA|Cluster_NA|2011/01/01:0.0137419806,E0424-MDL|MEX|ST_3|Cluster_NA|2012/01/01:0.0314791717):0.0031154402):0.0016843058):0.0000027755,(MF455517|US|ST_NA|Cluster_NA|2014/01/01:0.0232245487,MF455768|US|ST_NA|Cluster_NA|2011/01/01:0.0132370997):0.0129263376):0.0046486352):0.0000069547,(((((((KEXV01009050|BR|ST_NA|Cluster_NA|2015/01/01:0.0326944297,((KX443021|BR|ST_NA|Cluster_NA|2013/01/01:0.0221084265,KX443059|BR|ST_NA|Cluster_NA|2013/01/01:0.0153662970):0.0044263247,KX443052|BR|ST_NA|Cluster_NA|2013/01/01:0.0127917408):0.0167628859):0.0049586281,(KU190626|CA|ST_NA|Cluster_NA|2012/01/01:0.0119786769,KU190709|CA|ST_NA|Cluster_NA|2012/01/01:0.0158242151):0.0141738016):0.0000070563,(MH352982|US|ST_NA|Cluster_NA|2011/01/01:0.0279284557,((MH354373|US|ST_NA|Cluster_NA|2012/01/01:0.0037298247,MH355021|US|ST_NA|Cluster_NA|2014/01/01:0.0020095949):0.0047010869,MH355217|US|ST_NA|Cluster_NA|2014/01/01:0.0024877244):0.0153060265):0.0082906452):0.0053443307,((((KEXV01011842|BR|ST_NA|Cluster_NA|2015/01/01:0.0498375340,KEXV01037557|BR|ST_NA|Cluster_NA|2017/01/01:0.0656685242):0.0114843856,KEXV01015760|BR|ST_NA|Cluster_NA|2015/01/01:0.0213628121):0.0023208797,(KEXV01043082|BR|ST_NA|Cluster_NA|2016/01/01:0.0017301452,KEXV01043360|BR|ST_NA|Cluster_NA|2016/01/01:0.0223299007):0.0330123060):0.0052876295,((KEXV01032213|BR|ST_NA|Cluster_NA|2016/01/01:0.0350653824,KEXV01046512|BR|ST_NA|Cluster_NA|2017/01/01:0.0464043957):0.0038925417,KEXV01033106|BR|ST_NA|Cluster_NA|2017/01/01:0.0335142528):0.0071139815):0.0038411782):0.0000038282,((((KEXV01032525|BR|ST_NA|Cluster_NA|2017/01/01:0.0319195851,KX838509|BR|ST_NA|Cluster_NA|2015/01/01:0.0296448912):0.0076516066,KEXV01032721|BR|ST_NA|Cluster_NA|2017/01/01:0.0143109931):0.0140477266,(MH353643|US|ST_NA|Cluster_NA|2014/01/01:0.0299559067,MH354610|US|ST_NA|Cluster_NA|2012/01/01:0.0206517178):0.0047187920):0.0026754653,((KEXV01038559|BR|ST_NA|Cluster_NA|2016/01/01:0.0484452581,(KEXV01039085|BR|ST_NA|Cluster_NA|2017/01/01:0.0094061428,(KEXV01039226|BR|ST_NA|Cluster_NA|2017/01/01:0.0153396819,KEXV01039580|BR|ST_NA|Cluster_NA|2017/01/01:0.0079080469):0.0153374648):0.0090917330):0.0049753318,KY586157|US|ST_NA|Cluster_NA|2012/01/01:0.0320867735):0.0048281496):0.0006952621):0.0016337861,(MF455904|US|ST_NA|Cluster_NA|2014/01/01:0.0095852354,MF456740|US|ST_NA|Cluster_NA|2011/01/01:0.0220239685):0.0031916244):0.0013521374,MG942146|US|ST_NA|Cluster_NA|2011/01/01:0.0268313907):0.0009798168):0.0000056095,((((((((CEC-19-0929|MEX|ST_2|Cluster_NA|2019/11/27:0.0332888252,E3055-ESH|MEX|ST_3|Cluster_NA|2016/01/01:0.0374646420):0.0118158386,((((CEC-21-5730|MEX|ST_1|Cluster_NA|2021/11/29:0.0076684811,E4085-LLEJ|MEX|ST_3|Cluster_NA|2017/01/01:0.0017551994):0.0193268465,E5480-SKRP|MEX|ST_3|Cluster_NA|2017/01/01:0.0148399434):0.0190949761,((KEXV01015494|BR|ST_NA|Cluster_NA|2015/01/01:0.0289220756,KEXV01036030|BR|ST_NA|Cluster_NA|2016/01/01:0.0477245337):0.0102730879,KEXV01031937|BR|ST_NA|Cluster_NA|2017/01/01:0.0557008015):0.0058398527):0.0046505087,(KY579691|US|ST_NA|Cluster_NA|2013/01/01:0.0341198163,E2355-LEGA|MEX|ST_3|Cluster_NA|2015/01/01:0.0200811409):0.0110991375):0.0039906541):0.0012546324,(((((CEC-20-1164|MEX|ST_1|Cluster_NA|2020/08/14:0.0130515832,(CEC-21-3270|MEX|ST_2|Cluster_NA|2021/04/12:0.0024813670,CEC-21-3300|MEX|ST_1|Cluster_NA|2021/04/14:0.0018673709):0.0095879625):0.0011701748,E1500-EMV|MEX|ST_1|Cluster_NA|2014/01/01:0.0045559868):0.0245267093,CEC-22-7654|MEX|ST_1|Cluster_NA|2022/05/24:0.0448535953):0.0018646403,CEC-21-3577|MEX|ST_1|Cluster_NA|2021/05/07:0.0306652495):0.0029248170,(((CEC-20-1942|MEX|ST_1|Cluster_NA|2020/11/04:0.0075598683,CEC-22-8868|MEX|ST_2|Cluster_NA|2022/09/05:0.0090183098):0.0018483140,(CEC-21-3781|MEX|ST_1|Cluster_NA|2021/05/25:0.0016627551,E2151-ATR|MEX|ST_1|Cluster_NA|2015/01/01:0.0050183191):0.0028285029):0.0010161318,((CEC-21-3138|MEX|ST_1|Cluster_NA|2021/03/30:0.0000027755,(CEC-21-3139|MEX|ST_1|Cluster_NA|2021/03/30:0.0003577446,CEC-21-3892|MEX|ST_1|Cluster_NA|2021/06/07:0.0003585666):0.0000027755):0.0016646454,CEC-21-4996|MEX|ST_1|Cluster_NA|2021/09/27:0.0042138875):0.0129229430):0.0176185592):0.0094219715):0.0010220643,((((KEXV01037630|BR|ST_NA|Cluster_NA|2016/01/01:0.0546993531,MW924804|US|ST_NA|Cluster_NA|2011/01/01:0.0530365464):0.0086402219,KY037776|US|ST_NA|Cluster_NA|2012/01/01:0.0204909177):0.0000081387,MF455542|US|ST_NA|Cluster_NA|2011/01/01:0.0161341732):0.0013337916,(((KJ474634|PA|ST_NA|Cluster_NA|2013/01/01:0.0374334484,KJ474439|PA|ST_NA|Cluster_NA|2012/01/01:0.0188221659):0.0165451531,MF456352|US|ST_NA|Cluster_NA|2011/01/01:0.0169436567):0.0026488754,MF455605|US|ST_NA|Cluster_NA|2012/01/01:0.0276929198):0.0043650198):0.0011099400):0.0004124753,(((CEC-22-9644|MEX|ST_1|Cluster_NA|2022/11/18:0.0331715122,KEXV01032015|BR|ST_NA|Cluster_NA|2017/01/01:0.0361962078):0.0039379873,(MG943248|US|ST_NA|Cluster_NA|2015/01/01:0.0362348125,MG943373|US|ST_NA|Cluster_NA|2015/01/01:0.0465574827):0.0050962123):0.0045974849,(MG943211|US|ST_NA|Cluster_NA|2014/01/01:0.0135236079,KY036115|US|ST_NA|Cluster_NA|2012/01/01:0.0072329289):0.0221893640):0.0006337295):0.0014035707,MT307889|US|ST_NA|Cluster_NA|2016/01/01:0.0374205518):0.0007818920,(KEXV01034579|BR|ST_NA|Cluster_NA|2016/01/01:0.0371365422,(MF457392|US|ST_NA|Cluster_NA|2013/01/01:0.0270698769,MK580261|US|ST_NA|Cluster_NA|2017/01/01:0.0251758371):0.0068492115):0.0000055626):0.0057624515,((((((((((((((((KEXV01007643|BR|ST_NA|Cluster_NA|2014/01/01:0.0228768326,KEXV01016254|BR|ST_NA|Cluster_NA|2015/01/01:0.0148736573):0.0036178926,KEXV01039803|BR|ST_NA|Cluster_NA|2017/01/01:0.0340157564):0.0132864815,(KEXV01031990|BR|ST_NA|Cluster_NA|2017/01/01:0.0275365519,KEXV01036134|BR|ST_NA|Cluster_NA|2016/01/01:0.0313206433):0.0064993228):0.0000064255,KEXV01043533|BR|ST_NA|Cluster_NA|2016/01/01:0.0303161453):0.0040179529,KEXV01015121|BR|ST_NA|Cluster_NA|2014/01/01:0.0303722575):0.0034062655,((KEXV01012102|BR|ST_NA|Cluster_NA|2015/01/01:0.0345713200,KEXV01043448|BR|ST_NA|Cluster_NA|2016/01/01:0.0441003156):0.0137852316,KEXV01044016|BR|ST_NA|Cluster_NA|2016/01/01:0.0361531345):0.0008424549):0.0017474225,KEXV01012605|BR|ST_NA|Cluster_NA|2015/01/01:0.0314785270):0.0008911772,KEXV01045171|BR|ST_NA|Cluster_NA|2017/01/01:0.0452683964):0.0014568414,(KEXV01037565|BR|ST_NA|Cluster_NA|2017/01/01:0.0439001877,KEXV01046029|BR|ST_NA|Cluster_NA|2017/01/01:0.0356655698):0.0107677140):0.0024309596,MF455524|US|ST_NA|Cluster_NA|2012/01/01:0.0396817292):0.0019322193,(KEXV01033004|BR|ST_NA|Cluster_NA|2016/01/01:0.0363292485,KJ474638|PA|ST_NA|Cluster_NA|2013/01/01:0.0437991282):0.0064799541):0.0027378735,(((KEXV01014604|BR|ST_NA|Cluster_NA|2014/01/01:0.0158016951,P-570-OF|PAN|ST_NA|Cluster_NA|2016/01/01:0.0273519714):0.0033819087,KEXV01044111|BR|ST_NA|Cluster_NA|2016/01/01:0.0315015686):0.0019767601,(((KEXV01037475|BR|ST_NA|Cluster_NA|2016/01/01:0.0462350030,KF700958|BR|ST_NA|Cluster_NA|2011/01/01:0.0102430162):0.0061660562,KF701016|BR|ST_NA|Cluster_NA|2012/01/01:0.0293217308):0.0008820424,KEXV01037560|BR|ST_NA|Cluster_NA|2017/01/01:0.0279802394):0.0095469282):0.0064470962):0.0006322541,(((KJ722828|US|ST_NA|Cluster_NA|2011/01/01:0.0000027755,KJ722968|US|ST_NA|Cluster_NA|2011/01/01:0.0000027755):0.0269775149,((((KJ722883|US|ST_NA|Cluster_NA|2011/01/01:0.0131016093,(MT308044|US|ST_NA|Cluster_NA|2014/01/01:0.0000027755,MW062864|US|ST_NA|Cluster_NA|2018/01/01:0.0007178813):0.0057960687):0.0018592362,MH355011|US|ST_NA|Cluster_NA|2014/01/01:0.0167710642):0.0114258791,MG942752|US|ST_NA|Cluster_NA|2013/01/01:0.0062135409):0.0031961692,MF456621|US|ST_NA|Cluster_NA|2015/01/01:0.0092442549):0.0018537671):0.0104090428,(MF456283|US|ST_NA|Cluster_NA|2011/01/01:0.0052172174,MF456407|US|ST_NA|Cluster_NA|2011/01/01:0.0030171882):0.0269917301):0.0137268276):0.0000075040,(((KEXV01009119|BR|ST_NA|Cluster_NA|2015/01/01:0.0302213671,(KEXV01034725|BR|ST_NA|Cluster_NA|2016/01/01:0.0419291597,KEXV01039119|BR|ST_NA|Cluster_NA|2017/01/01:0.0047451577):0.0050631742):0.0118998998,(KEXV01043125|BR|ST_NA|Cluster_NA|2016/01/01:0.0266245231,KEXV01046259|BR|ST_NA|Cluster_NA|2017/01/01:0.0058326110):0.0143907022):0.0022318205,KEXV01045060|BR|ST_NA|Cluster_NA|2017/01/01:0.0109737444):0.0018766649):0.0014523396,(KEXV01033809|BR|ST_NA|Cluster_NA|2016/01/01:0.0281263144,(KF526174|US|ST_NA|Cluster_NA|2011/01/01:0.0354850939,MH354970|US|ST_NA|Cluster_NA|2014/01/01:0.0236401909):0.0025663084):0.0034821366):0.0001576305,((((((((((KEXV01012070|BR|ST_NA|Cluster_NA|2015/01/01:0.0218789044,KEXV01035667|BR|ST_NA|Cluster_NA|2017/01/01:0.0401818761):0.0041122086,KEXV01035529|BR|ST_NA|Cluster_NA|2016/01/01:0.0172143248):0.0009612356,((MN528245|BR|ST_NA|Cluster_NA|2016/01/01:0.0000027755,MN528463|BR|ST_NA|Cluster_NA|2017/01/01:0.0000027755):0.0085590213,(MN528248|BR|ST_NA|Cluster_NA|2016/01/01:0.0000027755,MN528456|BR|ST_NA|Cluster_NA|2017/01/01:0.0000027755):0.0005773367):0.0021136678):0.0057678643,KEXV01037919|BR|ST_NA|Cluster_NA|2016/01/01:0.0082848703):0.0236734090,MF455897|US|ST_NA|Cluster_NA|2012/01/01:0.0386861587):0.0047719012,MF456875|US|ST_NA|Cluster_NA|2011/01/01:0.0178556492):0.0040340773,(E1151-VMRP|MEX|ST_3|Cluster_NA|2013/01/01:0.0312849179,E3558-RAGM|MEX|ST_3|Cluster_NA|2017/01/01:0.0195688210):0.0106989252):0.0025700160,(E0415-CRM|MEX|ST_3|Cluster_NA|2012/01/01:0.0255625760,(E0869-SAL|MEX|ST_3|Cluster_NA|2013/01/01:0.0018416621,E1376-JMA|MEX|ST_3|Cluster_NA|2014/01/01:0.0192319707):0.0248106189):0.0123992039):0.0000058212,((MF455947|US|ST_NA|Cluster_NA|2011/01/01:0.0198209044,MG943539|US|ST_NA|Cluster_NA|2016/01/01:0.0175693116):0.0030836424,MF456946|US|ST_NA|Cluster_NA|2013/01/01:0.0213640953):0.0022194575):0.0040482629,MF457258|US|ST_NA|Cluster_NA|2011/01/01:0.0173075909):0.0061743634):0.0015737260):0.0049758229):0.0005319435,(((((((((CEC-22-8599|MEX|ST_1|Cluster_NA|2022/08/12:0.0251239872,E5587-DDLB|MEX|ST_3|Cluster_NA|2017/01/01:0.0131119063):0.0225160191,MG942371|US|ST_NA|Cluster_NA|2012/01/01:0.0280638725):0.0028916516,((KEXV01002720|BR|ST_NA|Cluster_NA|2015/01/01:0.0102375179,KEXV01034378|BR|ST_NA|Cluster_NA|2017/01/01:0.0071481695):0.0169868135,KEXV01034208|BR|ST_NA|Cluster_NA|2016/01/01:0.0384350200):0.0145694125):0.0024995317,((KEXV01044511|BR|ST_NA|Cluster_NA|2016/01/01:0.0558947640,E6661-AGE|MEX|ST_3|Cluster_NA|2018/01/01:0.0429953829):0.0031653743,G-1361|GUA|ST_NA|Cluster_NA|2014/01/01:0.0459887490):0.0046858427):0.0018741733,(MF457330|US|ST_NA|Cluster_NA|2011/01/01:0.0157947211,(MH353485|US|ST_NA|Cluster_NA|2011/01/01:0.0135441789,(MH354514|US|ST_NA|Cluster_NA|2011/01/01:0.0051570483,MH355019|US|ST_NA|Cluster_NA|2015/01/01:0.0037739083):0.0046621550):0.0149214906):0.0025863588):0.0000065826,(((KEXV01014444|BR|ST_NA|Cluster_NA|2014/01/01:0.0073401080,KEXV01043752|BR|ST_NA|Cluster_NA|2016/01/01:0.0151596113):0.0185616910,KEXV01033692|BR|ST_NA|Cluster_NA|2017/01/01:0.0300442690):0.0106047486,MF457192|US|ST_NA|Cluster_NA|2013/01/01:0.0179749376):0.0047829857):0.0023417637,(((KEXV01046384|BR|ST_NA|Cluster_NA|2017/01/01:0.0413224935,E5200-YASC|MEX|ST_2|Cluster_NA|2017/01/01:0.0251294402):0.0128943759,((E0403-JILP|MEX|ST_3|Cluster_NA|2012/01/01:0.0052733497,(E0858-JAHT|MEX|ST_3|Cluster_NA|2013/01/01:0.0000078450,E0859-GGR|MEX|ST_3|Cluster_NA|2013/01/01:0.0036013757):0.0087494633):0.0037960396,E6808-GPA|MEX|ST_3|Cluster_NA|2018/01/01:0.0308500428):0.0099682479):0.0041636783,MH354863|US|ST_NA|Cluster_NA|2013/01/01:0.0254127837):0.0018136438):0.0018899599,(MF455866|US|ST_NA|Cluster_NA|2012/01/01:0.0089650640,KY036888|US|ST_NA|Cluster_NA|2011/01/01:0.0230623655):0.0030446500):0.0012408018,(((((KC470329|US|ST_NA|Cluster_NA|2011/01/01:0.0346867658,OQ752137|CA|ST_NA|Cluster_NA|2016/01/01:0.0312227576):0.0055824937,((KEXV01015176|BR|ST_NA|Cluster_NA|2014/01/01:0.0143916845,KEXV01044823|BR|ST_NA|Cluster_NA|2016/01/01:0.0142220009):0.0175221344,MG942162|US|ST_NA|Cluster_NA|2011/01/01:0.0156016412):0.0028263392):0.0029254224,(KJ474260|PA|ST_NA|Cluster_NA|2011/01/01:0.0111315500,P-628-CV|PAN|ST_NA|Cluster_NA|2016/01/01:0.0164737504):0.0134395703):0.0000057375,((KEXV01015229|BR|ST_NA|Cluster_NA|2014/01/01:0.0150037270,KEXV01015543|BR|ST_NA|Cluster_NA|2015/01/01:0.0125217554):0.0167386444,((KEXV01031519|BR|ST_NA|Cluster_NA|2016/01/01:0.0203989505,(MN528315|BR|ST_NA|Cluster_NA|2016/01/01:0.0000027755,MN528451|BR|ST_NA|Cluster_NA|2017/01/01:0.0000027755):0.0092889782):0.0076182058,KEXV01039348|BR|ST_NA|Cluster_NA|2017/01/01:0.0150809007):0.0136729459):0.0000064447):0.0000056107,((((KEXV01008622|BR|ST_NA|Cluster_NA|2015/01/01:0.0400449472,H-0745-MGRH|HON|ST_NA|Cluster_NA|2014/01/01:0.0334960394):0.0058776696,KY034876|US|ST_NA|Cluster_NA|2011/01/01:0.0216800217):0.0057112530,(KU190561|CA|ST_NA|Cluster_NA|2011/01/01:0.0310385723,G-0572|GUA|ST_NA|Cluster_NA|2012/01/01:0.0201890013):0.0109031747):0.0017675596,((KEXV01039134|BR|ST_NA|Cluster_NA|2017/01/01:0.0196891757,(MF456411|US|ST_NA|Cluster_NA|2011/01/01:0.0094753365,MG943581|US|ST_NA|Cluster_NA|2016/01/01:0.0132625352):0.0184168934):0.0033012169,(G-1155|GUA|ST_NA|Cluster_NA|2014/01/01:0.0289476947,G-1184|GUA|ST_NA|Cluster_NA|2014/01/01:0.0332534562):0.0065504529):0.0048876617):0.0030146377):0.0011718878):0.0003074181):0.0004114264):0.0008803095,(((((((CEC-19-0422|MEX|ST_2|Cluster_NA|2019/10/02:0.0000027755,CEC-21-4492|MEX|ST_2|Cluster_NA|2021/08/06:0.0034011368):0.0311451737,((((CEC-21-2928|MEX|ST_2|Cluster_NA|2021/03/11:0.0107334808,(CEC-22-7098|MEX|ST_2|Cluster_NA|2022/04/07:0.0000027755,CEC-22-7111|MEX|ST_2|Cluster_NA|2022/04/07:0.0021510703):0.0124748465):0.0046998615,E2230-RRR|MEX|ST_3|Cluster_NA|2015/01/01:0.0130229226):0.0022189653,E4218-PJLA|MEX|ST_3|Cluster_NA|2017/01/01:0.0194778455):0.0000056389,((E2503-JMGD|MEX|ST_3|Cluster_NA|2015/01/01:0.0044049100,E2504-BRG|MEX|ST_3|Cluster_NA|2015/01/01:0.0111549001):0.0053247108,E4952-DARG|MEX|ST_3|Cluster_NA|2017/01/01:0.0110078955):0.0073970599):0.0076607436):0.0125217546,KX505436|US|ST_NA|Cluster_NA|2014/01/01:0.0424177920):0.0011195369,MK922682|US|ST_NA|Cluster_NA|2018/01/01:0.0157226638):0.0000073739,(KEXV01016149|BR|ST_NA|Cluster_NA|2015/01/01:0.0311041266,KEXV01016392|BR|ST_NA|Cluster_NA|2015/01/01:0.0394579384):0.0028371394):0.0016757640,((KEXV01009049|BR|ST_NA|Cluster_NA|2015/01/01:0.0080149804,(KEXV01009116|BR|ST_NA|Cluster_NA|2015/01/01:0.0123965607,(KEXV01038846|BR|ST_NA|Cluster_NA|2016/01/01:0.0151328104,(KEXV01039197|BR|ST_NA|Cluster_NA|2017/01/01:0.0115696172,KEXV01039238|BR|ST_NA|Cluster_NA|2017/01/01:0.0097575864):0.0000027755):0.0014062202):0.0083989654):0.0247813778,(KEXV01043144|BR|ST_NA|Cluster_NA|2016/01/01:0.0423384638,MG197187|US|ST_NA|Cluster_NA|2012/01/01:0.0302616685):0.0014406933):0.0022644025):0.0021304029,(((((CEC-21-5509|MEX|ST_1|Cluster_NA|2021/11/08:0.0085221645,E1880-ABC|MEX|ST_1|Cluster_NA|2015/01/01:0.0000027755):0.0201093615,E0127-MAAG|MEX|ST_3|Cluster_NA|2011/01/01:0.0249668064):0.0081957561,((((((CEC-22-6107|MEX|ST_2|Cluster_NA|2022/01/13:0.0112503483,E6889-AGM|MEX|ST_3|Cluster_NA|2018/01/01:0.0098363307):0.0239432247,(KEXV01033389|BR|ST_NA|Cluster_NA|2016/01/01:0.0639214433,MF457007|US|ST_NA|Cluster_NA|2013/01/01:0.0409659226):0.0040693312):0.0039958213,(KEXV01008682|BR|ST_NA|Cluster_NA|2015/01/01:0.0260948286,KEXV01038756|BR|ST_NA|Cluster_NA|2016/01/01:0.0278262620):0.0080184308):0.0047196927,(KEXV01043767|BR|ST_NA|Cluster_NA|2016/01/01:0.0378953454,(KEXV01046053|BR|ST_NA|Cluster_NA|2017/01/01:0.0298759638,MG941955|US|ST_NA|Cluster_NA|2011/01/01:0.0222854025):0.0104740823):0.0021640805):0.0016346692,((KEXV01040769|BR|ST_NA|Cluster_NA|2016/01/01:0.0366101692,KEXV01045654|BR|ST_NA|Cluster_NA|2017/01/01:0.0243931791):0.0057876774,(E1247-AFM|MEX|ST_3|Cluster_NA|2013/01/01:0.0406206149,(P-428-HW|PAN|ST_NA|Cluster_NA|2014/01/01:0.0020689156,P-433-HG|PAN|ST_NA|Cluster_NA|2014/01/01:0.0016198231):0.0419415234):0.0073634135):0.0045001991):0.0012461517,((((CEC-22-8118|MEX|ST_1|Cluster_NA|2022/06/29:0.0346541477,MH355221|US|ST_NA|Cluster_NA|2014/01/01:0.0283567752):0.0043759677,(KEXV01037999|BR|ST_NA|Cluster_NA|2017/01/01:0.0348088710,(KEXV01044392|BR|ST_NA|Cluster_NA|2016/01/01:0.0101928237,KEXV01045629|BR|ST_NA|Cluster_NA|2017/01/01:0.0308170142):0.0216991378):0.0038615421):0.0065824962,(KEXV01034716|BR|ST_NA|Cluster_NA|2016/01/01:0.0175544704,(KEXV01036959|BR|ST_NA|Cluster_NA|2016/01/01:0.0150382815,KEXV01037401|BR|ST_NA|Cluster_NA|2017/01/01:0.0166494605):0.0204184721):0.0006678071):0.0011884197,(((KEXV01041399|BR|ST_NA|Cluster_NA|2017/01/01:0.0292745830,KEXV01041538|BR|ST_NA|Cluster_NA|2017/01/01:0.0216858479):0.0314668600,KEXV01044907|BR|ST_NA|Cluster_NA|2017/01/01:0.0358701238):0.0031678229,(MF456548|US|ST_NA|Cluster_NA|2011/01/01:0.0277162769,((((E1398-CAHA|MEX|ST_3|Cluster_NA|2014/01/01:0.0029659781,G-0299|GUA|ST_NA|Cluster_NA|2011/01/01:0.0022555741):0.0014393477,(G-1053|GUA|ST_NA|Cluster_NA|2013/01/01:0.0029715177,G-1055|GUA|ST_NA|Cluster_NA|2013/01/01:0.0036723696):0.0022037939):0.0093217155,(G-0494|GUA|ST_NA|Cluster_NA|2012/01/01:0.0109528428,G-0590|GUA|ST_NA|Cluster_NA|2012/01/01:0.0158539443):0.0052919393):0.0037285919,G-0174|GUA|ST_NA|Cluster_NA|2011/01/01:0.0273877857):0.0102588827):0.0083055527):0.0018755656):0.0000060334):0.0022532863):0.0007459765,(((((KEXV01011543|BR|ST_NA|Cluster_NA|2015/01/01:0.0055906155,KEXV01042906|BR|ST_NA|Cluster_NA|2016/01/01:0.0225878885):0.0044282429,KEXV01016332|BR|ST_NA|Cluster_NA|2015/01/01:0.0196129035):0.0059570187,(KEXV01029349|BR|ST_NA|Cluster_NA|2015/01/01:0.0171373260,KEXV01035812|BR|ST_NA|Cluster_NA|2016/01/01:0.0207161574):0.0039524079):0.0013702831,(KEXV01031859|BR|ST_NA|Cluster_NA|2017/01/01:0.0245563940,MW545408|BR|ST_NA|Cluster_NA|2018/01/01:0.0410053581):0.0000061729):0.0085222182,(((KEXV01015947|BR|ST_NA|Cluster_NA|2015/01/01:0.0243576071,KEXV01016217|BR|ST_NA|Cluster_NA|2015/01/01:0.0222581736):0.0084448102,(((KEXV01038530|BR|ST_NA|Cluster_NA|2016/01/01:0.0291138140,KF700949|BR|ST_NA|Cluster_NA|2011/01/01:0.0343707745):0.0030239928,KEXV01039599|BR|ST_NA|Cluster_NA|2017/01/01:0.0213161675):0.0036990441,KEXV01041809|BR|ST_NA|Cluster_NA|2017/01/01:0.0256924387):0.0024992148):0.0021107006,(KEXV01031572|BR|ST_NA|Cluster_NA|2016/01/01:0.0359947882,KEXV01045410|BR|ST_NA|Cluster_NA|2017/01/01:0.0415310614):0.0037683704):0.0009324885):0.0016320228):0.0011157881,(((KEXV01008623|BR|ST_NA|Cluster_NA|2015/01/01:0.0368677431,(KEXV01031352|BR|ST_NA|Cluster_NA|2015/01/01:0.0000027755,KEXV01031356|BR|ST_NA|Cluster_NA|2015/01/01:0.0009458333):0.0301094756):0.0018657461,(KEXV01031441|BR|ST_NA|Cluster_NA|2017/01/01:0.0246814964,KEXV01031464|BR|ST_NA|Cluster_NA|2017/01/01:0.0180536031):0.0140537810):0.0025699587,(KEXV01044653|BR|ST_NA|Cluster_NA|2016/01/01:0.0249583954,(MF455650|US|ST_NA|Cluster_NA|2011/01/01:0.0285823395,MF455713|US|ST_NA|Cluster_NA|2015/01/01:0.0358472101):0.0043669254):0.0025703582):0.0011113621):0.0000061243):0.0032017590):0.0003804614):0.0000065898,(((((((((((((((CEC-19-0085|MEX|ST_1|Cluster_NA|2019/08/21:0.0189491927,(((CEC-21-5643|MEX|ST_1|Cluster_NA|2021/11/22:0.0041891408,E4516-CMJS|MEX|ST_3|Cluster_NA|2017/01/01:0.0055937623):0.0000027755,E5127-DBC|MEX|ST_3|Cluster_NA|2017/01/01:0.0042143307):0.0065461489,E6835-HAHO|MEX|ST_3|Cluster_NA|2018/01/01:0.0162441957):0.0016791045):0.0358144351,(((CEC-22-7958|MEX|ST_1|Cluster_NA|2022/06/15:0.0414095905,E5745-CSL|MEX|ST_3|Cluster_NA|2017/01/01:0.0293099215):0.0061662061,(E0126-FJCR|MEX|ST_3|Cluster_NA|2011/01/01:0.0044110087,E0266-JFFV|MEX|ST_3|Cluster_NA|2012/01/01:0.0037262434):0.0243883763):0.0006883605,KX018120|US|ST_NA|Cluster_NA|2011/01/01:0.0237423082):0.0008667777):0.0013552835,MG943532|US|ST_NA|Cluster_NA|2016/01/01:0.0351197701):0.0054642963,(((((CEC-19-0564|MEX|ST_1|Cluster_NA|2019/10/16:0.0440301875,KEXV01012565|BR|ST_NA|Cluster_NA|2015/01/01:0.0437979408):0.0038886216,((CEC-22-7270|MEX|ST_1|Cluster_NA|2022/04/26:0.0077922241,CEC-22-9389|MEX|ST_1|Cluster_NA|2022/10/24:0.0077755381):0.0121052826,MH354939|US|ST_NA|Cluster_NA|2014/01/01:0.0080017601):0.0267772913):0.0117985181,MF455516|US|ST_NA|Cluster_NA|2013/01/01:0.0249114187):0.0059612268,(MG943083|US|ST_NA|Cluster_NA|2014/01/01:0.0279964084,(MH355273|US|ST_NA|Cluster_NA|2015/01/01:0.0234800471,MK922932|US|ST_NA|Cluster_NA|2018/01/01:0.0358868853):0.0033265344):0.0012268684):0.0022501567,(MH353266|US|ST_NA|Cluster_NA|2011/01/01:0.0231523579,(E3751-CGMS|MEX|ST_3|Cluster_NA|2017/01/01:0.0415911052,G-1701|GUA|ST_NA|Cluster_NA|2016/01/01:0.0510819667):0.0000065988):0.0066493210):0.0004253674):0.0011726973,((KY190210|US|ST_NA|Cluster_NA|2014/01/01:0.0275801571,(MF457051|US|ST_NA|Cluster_NA|2012/01/01:0.0233095207,MW062830|US|ST_NA|Cluster_NA|2017/01/01:0.0203059386):0.0198512094):0.0085143564,MG943329|US|ST_NA|Cluster_NA|2015/01/01:0.0237068977):0.0000059356):0.0000058945,((((((((((((KEXV01012178|BR|ST_NA|Cluster_NA|2015/01/01:0.0335473113,((KEXV01034708|BR|ST_NA|Cluster_NA|2016/01/01:0.0067011834,((KEXV01035515|BR|ST_NA|Cluster_NA|2016/01/01:0.0213111253,KEXV01035886|BR|ST_NA|Cluster_NA|2017/01/01:0.0253005586):0.0000055514,KEXV01035946|BR|ST_NA|Cluster_NA|2017/01/01:0.0086414848):0.0026527109):0.0059382448,KEXV01035871|BR|ST_NA|Cluster_NA|2017/01/01:0.0197541953):0.0082829338):0.0112575442,KEXV01045265|BR|ST_NA|Cluster_NA|2017/01/01:0.0298857633):0.0074817757,(P-119-BF|PAN|ST_NA|Cluster_NA|2012/01/01:0.0206512705,P-272-DGS|PAN|ST_NA|Cluster_NA|2013/01/01:0.0147082031):0.0158067267):0.0036024707,MG943672|US|ST_NA|Cluster_NA|2016/01/01:0.0367255746):0.0000030193,MF456761|US|ST_NA|Cluster_NA|2011/01/01:0.0261936477):0.0043573525,(((((MF456428|US|ST_NA|Cluster_NA|2012/01/01:0.0020957245,MF456459|US|ST_NA|Cluster_NA|2012/01/01:0.0021471435):0.0024378562,MG942240|US|ST_NA|Cluster_NA|2011/01/01:0.0092322789):0.0240030978,(MF456461|US|ST_NA|Cluster_NA|2011/01/01:0.0272708164,MG943179|US|ST_NA|Cluster_NA|2014/01/01:0.0185375126):0.0066652764):0.0159550448,E0249-MAV|MEX|ST_3|Cluster_NA|2012/01/01:0.0424390227):0.0000061928,(MH354185|US|ST_NA|Cluster_NA|2014/01/01:0.0176877585,MH354942|US|ST_NA|Cluster_NA|2013/01/01:0.0027948132):0.0201884085):0.0018920664):0.0000065961,(MG943638|US|ST_NA|Cluster_NA|2016/01/01:0.0272831397,((E1253-HRLR|MEX|ST_3|Cluster_NA|2013/01/01:0.0107789086,(E1705-GAGC|MEX|ST_3|Cluster_NA|2014/01/01:0.0018231084,E2464-CGPA|MEX|ST_3|Cluster_NA|2015/01/01:0.0145950073):0.0028477441):0.0113885672,E1967-CRP|MEX|ST_3|Cluster_NA|2015/01/01:0.0477672113):0.0131955168):0.0033591845):0.0050091399,MF455952|US|ST_NA|Cluster_NA|2015/01/01:0.0193574156):0.0000068045,MF457344|US|ST_NA|Cluster_NA|2015/01/01:0.0228120009):0.0018110064,(MF457046|US|ST_NA|Cluster_NA|2012/01/01:0.0370108309,(MH354838|US|ST_NA|Cluster_NA|2013/01/01:0.0025274346,(MH355049|US|ST_NA|Cluster_NA|2015/01/01:0.0127336203,MT308094|US|ST_NA|Cluster_NA|2014/01/01:0.0118483612):0.0033817371):0.0253878691):0.0028941075):0.0000077606,MH355247|US|ST_NA|Cluster_NA|2014/01/01:0.0188372549):0.0011098713,MH354297|US|ST_NA|Cluster_NA|2011/01/01:0.0169305384):0.0023803954):0.0000082945,(MG942597|US|ST_NA|Cluster_NA|2012/01/01:0.0269651695,MH354762|US|ST_NA|Cluster_NA|2012/01/01:0.0132847378):0.0061332628):0.0007060724,((((((KEXV01002636|BR|ST_NA|Cluster_NA|2015/01/01:0.0249717914,KEXV01033887|BR|ST_NA|Cluster_NA|2016/01/01:0.0183345901):0.0121465857,(((((KEXV01033862|BR|ST_NA|Cluster_NA|2016/01/01:0.0302732472,(KEXV01037504|BR|ST_NA|Cluster_NA|2016/01/01:0.0000027755,KEXV01037538|BR|ST_NA|Cluster_NA|2017/01/01:0.0000027755):0.0461491247):0.0049914847,MN509118|BR|ST_NA|Cluster_NA|2014/01/01:0.0162634563):0.0036355999,KEXV01034059|BR|ST_NA|Cluster_NA|2017/01/01:0.0232935980):0.0048258405,KEXV01034051|BR|ST_NA|Cluster_NA|2017/01/01:0.0249784012):0.0000065961,KEXV01033967|BR|ST_NA|Cluster_NA|2017/01/01:0.0178667264):0.0005252685):0.0179781919,MG943313|US|ST_NA|Cluster_NA|2015/01/01:0.0308867210):0.0025420043,(KEXV01043631|BR|ST_NA|Cluster_NA|2016/01/01:0.0351728948,E1269-OB|MEX|ST_3|Cluster_NA|2013/01/01:0.0310115549):0.0013491226):0.0007610984,(((KX830067|US|ST_NA|Cluster_NA|2014/01/01:0.0073214436,MT744102|US|ST_NA|Cluster_NA|2014/01/01:0.0033506072):0.0124762365,MF455829|US|ST_NA|Cluster_NA|2013/01/01:0.0231707656):0.0024029996,(MF456657|US|ST_NA|Cluster_NA|2011/01/01:0.0188290203,MH354611|US|ST_NA|Cluster_NA|2012/01/01:0.0225993971):0.0041479411):0.0003038331):0.0013073609,(((KEXV01037464|BR|ST_NA|Cluster_NA|2016/01/01:0.0247185702,E7310-LMQG|MEX|ST_3|Cluster_NA|2018/01/01:0.0341624455):0.0047479761,MF456043|US|ST_NA|Cluster_NA|2011/01/01:0.0154365853):0.0054802709,((((KJ474395|PA|ST_NA|Cluster_NA|2012/01/01:0.0234244669,(KJ474441|PA|ST_NA|Cluster_NA|2012/01/01:0.0327019191,KJ474474|PA|ST_NA|Cluster_NA|2012/01/01:0.0277906505):0.0045659722):0.0084439511,MH355180|US|ST_NA|Cluster_NA|2015/01/01:0.0310908909):0.0066807680,KJ680964|US|ST_NA|Cluster_NA|2013/01/01:0.0342071601):0.0011504904,(MF455765|US|ST_NA|Cluster_NA|2011/01/01:0.0311123205,MG943118|US|ST_NA|Cluster_NA|2014/01/01:0.0254078545):0.0033819211):0.0014894382):0.0022048792):0.0007651254):0.0000068588,(((((CEC-20-1743|MEX|ST_1|Cluster_NA|2020/10/16:0.0271496399,KEXV01045227|BR|ST_NA|Cluster_NA|2017/01/01:0.0208766420):0.0051946542,(MF456112|US|ST_NA|Cluster_NA|2012/01/01:0.0237888728,MH355029|US|ST_NA|Cluster_NA|2015/01/01:0.0179758989):0.0028552809):0.0000082649,(MF457279|US|ST_NA|Cluster_NA|2013/01/01:0.0174679210,MH354690|US|ST_NA|Cluster_NA|2011/01/01:0.0152157832):0.0036292418):0.0028172915,(((KEXV01036613|BR|ST_NA|Cluster_NA|2017/01/01:0.0301973610,KEXV01039773|BR|ST_NA|Cluster_NA|2017/01/01:0.0075382194):0.0108865654,E3474-RLT|MEX|ST_3|Cluster_NA|2017/01/01:0.0222189317):0.0016210216,(MG943335|US|ST_NA|Cluster_NA|2015/01/01:0.0175873444,KY036986|US|ST_NA|Cluster_NA|2011/01/01:0.0297718418):0.0045529504):0.0023133753):0.0014081766,((((((((((CEC-20-1784|MEX|ST_1|Cluster_NA|2020/10/21:0.0007492744,CEC-22-9497|MEX|ST_1|Cluster_NA|2022/11/04:0.0079755645):0.0000065196,(CEC-21-3565|MEX|ST_1|Cluster_NA|2021/05/06:0.0054077566,CEC-21-4928|MEX|ST_1|Cluster_NA|2021/09/22:0.0051491262):0.0010285466):0.0042108152,CEC-22-8430|MEX|ST_1|Cluster_NA|2022/08/01:0.0080982815):0.0382524350,E4092-JAQR|MEX|ST_3|Cluster_NA|2017/01/01:0.0386707179):0.0094560637,KEXV01043291|BR|ST_NA|Cluster_NA|2016/01/01:0.0295687462):0.0048841794,(((KEXV01016184|BR|ST_NA|Cluster_NA|2015/01/01:0.0271244286,KEXV01035441|BR|ST_NA|Cluster_NA|2017/01/01:0.0355693167):0.0021144701,(KEXV01039543|BR|ST_NA|Cluster_NA|2017/01/01:0.0440641390,KEXV01044178|BR|ST_NA|Cluster_NA|2016/01/01:0.0366801206):0.0000651160):0.0026353625,(E0955-HUH|MEX|ST_3|Cluster_NA|2013/01/01:0.0034671140,E2490-LTM|MEX|ST_3|Cluster_NA|2015/01/01:0.0090420185):0.0258181579):0.0014816876):0.0007653269,((KEXV01007031|BR|ST_NA|Cluster_NA|2014/01/01:0.0303963344,MF457068|US|ST_NA|Cluster_NA|2012/01/01:0.0210766406):0.0031404105,(((E0360-RGP|MEX|ST_3|Cluster_NA|2012/01/01:0.0363062230,E0439-ECF|MEX|ST_3|Cluster_NA|2012/01/01:0.0368309822):0.0030383459,((E2949-MCMC|MEX|ST_3|Cluster_NA|2016/01/01:0.0065505102,E2953-MAN|MEX|ST_3|Cluster_NA|2016/01/01:0.0029776810):0.0114075340,E3721-YDHS|MEX|ST_3|Cluster_NA|2017/01/01:0.0150736007):0.0232474872):0.0005296780,((E1422-ALCP|MEX|ST_3|Cluster_NA|2014/01/01:0.0029186911,(E1531-SMPT|MEX|ST_3|Cluster_NA|2014/01/01:0.0056372939,E2551-AVR|MEX|ST_3|Cluster_NA|2015/01/01:0.0020349955):0.0086695787):0.0110773604,E6925-CMCJ|MEX|ST_3|Cluster_NA|2018/01/01:0.0236231676):0.0222943293):0.0044901578):0.0021657034):0.0024229347,((((CEC-22-7549|MEX|ST_1|Cluster_NA|2022/05/16:0.0365686144,KU190643|CA|ST_NA|Cluster_NA|2012/01/01:0.0255835765):0.0071404802,(((MF455718|US|ST_NA|Cluster_NA|2014/01/01:0.0145898671,((((MF455848|US|ST_NA|Cluster_NA|2011/01/01:0.0180535571,MF457052|US|ST_NA|Cluster_NA|2012/01/01:0.0080298284):0.0031826427,MF456270|US|ST_NA|Cluster_NA|2011/01/01:0.0084851398):0.0038219801,MF456447|US|ST_NA|Cluster_NA|2012/01/01:0.0030978601):0.0053300637,((MF456413|US|ST_NA|Cluster_NA|2011/01/01:0.0041361583,MF456917|US|ST_NA|Cluster_NA|2011/01/01:0.0050532920):0.0134592082,MF457042|US|ST_NA|Cluster_NA|2012/01/01:0.0099578819):0.0037819669):0.0000065065):0.0023180598,MF456829|US|ST_NA|Cluster_NA|2011/01/01:0.0104532650):0.0160669264,MG196912|US|ST_NA|Cluster_NA|2012/01/01:0.0324952010):0.0000059968):0.0008886354,KT998260|GF|ST_NA|Cluster_NA|2012/01/01:0.0187489922):0.0011495197,((((KEXV01014395|BR|ST_NA|Cluster_NA|2014/01/01:0.0131658201,KEXV01045783|BR|ST_NA|Cluster_NA|2017/01/01:0.0142775337):0.0279357096,MF456030|US|ST_NA|Cluster_NA|2011/01/01:0.0244454123):0.0037447533,(MF456065|US|ST_NA|Cluster_NA|2013/01/01:0.0175429131,G-1071|GUA|ST_NA|Cluster_NA|2013/01/01:0.0235815061):0.0041303264):0.0027202552,((((KEXV01015975|BR|ST_NA|Cluster_NA|2015/01/01:0.0308111133,MG943343|US|ST_NA|Cluster_NA|2015/01/01:0.0159656287):0.0011191143,KEXV01034492|BR|ST_NA|Cluster_NA|2016/01/01:0.0205091996):0.0028530417,MF455537|US|ST_NA|Cluster_NA|2012/01/01:0.0167562715):0.0011332326,MF455551|US|ST_NA|Cluster_NA|2011/01/01:0.0217960514):0.0000058155):0.0020832512):0.0016845488):0.0001755906,((((KEXV01032628|BR|ST_NA|Cluster_NA|2017/01/01:0.0409720163,MH355202|US|ST_NA|Cluster_NA|2014/01/01:0.0431188479):0.0000060402,KEXV01039619|BR|ST_NA|Cluster_NA|2017/01/01:0.0127563665):0.0072225920,(KJ474232|PA|ST_NA|Cluster_NA|2011/01/01:0.0294228452,MK580253|US|ST_NA|Cluster_NA|2017/01/01:0.0264112555):0.0044031543):0.0015424035,((KJ598578|US|ST_NA|Cluster_NA|2012/01/01:0.0275675528,MG942829|US|ST_NA|Cluster_NA|2013/01/01:0.0267090651):0.0030684224,((((MG942297|US|ST_NA|Cluster_NA|2012/01/01:0.0014795538,MG943408|US|ST_NA|Cluster_NA|2015/01/01:0.0169065971):0.0054278186,MG942811|US|ST_NA|Cluster_NA|2013/01/01:0.0097655008):0.0048472096,((MG942394|US|ST_NA|Cluster_NA|2012/01/01:0.0077628892,MG942701|US|ST_NA|Cluster_NA|2013/01/01:0.0080348804):0.0039251889,MG943504|US|ST_NA|Cluster_NA|2016/01/01:0.0121135866):0.0043897767):0.0168288076,(MG943545|US|ST_NA|Cluster_NA|2016/01/01:0.0233937995,KY037740|US|ST_NA|Cluster_NA|2011/01/01:0.0192332241):0.0094383834):0.0015187827):0.0000068632):0.0023809936):0.0000065826,(((KEXV01034092|BR|ST_NA|Cluster_NA|2017/01/01:0.0212274518,(KEXV01039522|BR|ST_NA|Cluster_NA|2017/01/01:0.0343717059,MF455824|US|ST_NA|Cluster_NA|2014/01/01:0.0176515941):0.0042260605):0.0020972947,(KT998231|GF|ST_NA|Cluster_NA|2011/01/01:0.0213698863,E6330-JRS|MEX|ST_3|Cluster_NA|2018/01/01:0.0272589779):0.0051073106):0.0010650965,(((KEXV01037960|BR|ST_NA|Cluster_NA|2017/01/01:0.0238975167,KEXV01044110|BR|ST_NA|Cluster_NA|2016/01/01:0.0451320425):0.0098501474,MF456625|US|ST_NA|Cluster_NA|2015/01/01:0.0212432797):0.0000080027,KU190685|CA|ST_NA|Cluster_NA|2012/01/01:0.0257102719):0.0050579711):0.0019961523):0.0000070855):0.0014462711):0.0021409689,((((((CEC-19-0253|MEX|ST_1|Cluster_NA|2019/09/11:0.0241959680,E1393-JLBT|MEX|ST_3|Cluster_NA|2014/01/01:0.0072875859):0.0197489882,MH789594|US|ST_NA|Cluster_NA|2016/01/01:0.0317856459):0.0088023733,KU190515|CA|ST_NA|Cluster_NA|2011/01/01:0.0195953742):0.0019523249,((KEXV01036771|BR|ST_NA|Cluster_NA|2016/01/01:0.0407130343,(KEXV01042953|BR|ST_NA|Cluster_NA|2016/01/01:0.0039145832,KEXV01046229|BR|ST_NA|Cluster_NA|2017/01/01:0.0164639929):0.0242244692):0.0086897446,((((KEXV01046519|BR|ST_NA|Cluster_NA|2017/01/01:0.0227456536,MF457097|US|ST_NA|Cluster_NA|2014/01/01:0.0222059275):0.0047039738,MG942375|US|ST_NA|Cluster_NA|2012/01/01:0.0281807699):0.0014090739,(MF455699|US|ST_NA|Cluster_NA|2014/01/01:0.0309569501,((((MF455869|US|ST_NA|Cluster_NA|2011/01/01:0.0155807734,MF456055|US|ST_NA|Cluster_NA|2011/01/01:0.0099562994):0.0011862192,(((MF456081|US|ST_NA|Cluster_NA|2011/01/01:0.0218756233,KY036947|US|ST_NA|Cluster_NA|2011/01/01:0.0334606273):0.0057704237,((MF456814|US|ST_NA|Cluster_NA|2014/01/01:0.0243733438,(MG942213|US|ST_NA|Cluster_NA|2011/01/01:0.0009058338,(MG943192|US|ST_NA|Cluster_NA|2014/01/01:0.0124304590,MK922784|US|ST_NA|Cluster_NA|2018/01/01:0.0141470122):0.0017918228):0.0183723734):0.0010932931,MF456832|US|ST_NA|Cluster_NA|2011/01/01:0.0243718206):0.0017478604):0.0000065826,(MF456215|US|ST_NA|Cluster_NA|2012/01/01:0.0186197157,(MF456629|US|ST_NA|Cluster_NA|2012/01/01:0.0340168350,MF456733|US|ST_NA|Cluster_NA|2013/01/01:0.0244267721):0.0034422999):0.0020355289):0.0007221476):0.0000027755,(MF455907|US|ST_NA|Cluster_NA|2012/01/01:0.0201227319,MF456305|US|ST_NA|Cluster_NA|2014/01/01:0.0346699364):0.0026485278):0.0016168048,(MF456367|US|ST_NA|Cluster_NA|2011/01/01:0.0000027755,MF456887|US|ST_NA|Cluster_NA|2011/01/01:0.0009887650):0.0190586378):0.0017157876):0.0070134751):0.0000027755,((MF456790|US|ST_NA|Cluster_NA|2013/01/01:0.0083034918,MF456833|US|ST_NA|Cluster_NA|2011/01/01:0.0084510974):0.0145429227,E5989-MTO|MEX|ST_3|Cluster_NA|2018/01/01:0.0380675754):0.0046388583):0.0051976496):0.0000057455):0.0014842799,((((CEC-20-2150|MEX|ST_1|Cluster_NA|2020/12/01:0.0327157744,E7321-RMR|MEX|ST_3|Cluster_NA|2018/01/01:0.0238056370):0.0050183897,MH354065|US|ST_NA|Cluster_NA|2011/01/01:0.0194603353):0.0043775141,((MG942895|US|ST_NA|Cluster_NA|2014/01/01:0.0040362647,(MG943253|US|ST_NA|Cluster_NA|2015/01/01:0.0000027755,MG943669|US|ST_NA|Cluster_NA|2016/01/01:0.0007952209):0.0000065826):0.0151602931,E5339-CAML|MEX|ST_3|Cluster_NA|2017/01/01:0.0351725429):0.0049880422):0.0014618595,(((MF456379|US|ST_NA|Cluster_NA|2013/01/01:0.0120449678,MF456701|US|ST_NA|Cluster_NA|2013/01/01:0.0072293696):0.0009396051,MK922847|US|ST_NA|Cluster_NA|2018/01/01:0.0202956950):0.0035105922,(MF456800|US|ST_NA|Cluster_NA|2011/01/01:0.0306813607,MG943237|US|ST_NA|Cluster_NA|2015/01/01:0.0128761781):0.0038491040):0.0000081857):0.0017067209):0.0008307769,(((((KEXV01038114|BR|ST_NA|Cluster_NA|2017/01/01:0.0207882179,(E3369-SRC|MEX|ST_3|Cluster_NA|2017/01/01:0.0029775271,E5209-CGD|MEX|ST_3|Cluster_NA|2017/01/01:0.0000027755):0.0351011882):0.0065411799,(MF456036|US|ST_NA|Cluster_NA|2011/01/01:0.0197771958,MG943583|US|ST_NA|Cluster_NA|2016/01/01:0.0133781936):0.0032146756):0.0020794555,(((MF457358|US|ST_NA|Cluster_NA|2015/01/01:0.0263116392,MK383400|US|ST_NA|Cluster_NA|2012/01/01:0.0172999539):0.0087069459,(MH354965|US|ST_NA|Cluster_NA|2015/01/01:0.0268849779,H-0642-LMBP|HON|ST_NA|Cluster_NA|2014/01/01:0.0352462900):0.0078106720):0.0019676567,MG943000|US|ST_NA|Cluster_NA|2014/01/01:0.0293909830):0.0016376184):0.0006027397,MG942727|US|ST_NA|Cluster_NA|2013/01/01:0.0089083949):0.0006147668,((KY190208|US|ST_NA|Cluster_NA|2014/01/01:0.0055409611,MG942866|US|ST_NA|Cluster_NA|2013/01/01:0.0007965198):0.0192206102,MK922686|US|ST_NA|Cluster_NA|2018/01/01:0.0154207927):0.0027749278):0.0005358777):0.0015787469):0.0012292398,((((((((KEXV01005238|BR|ST_NA|Cluster_NA|2014/01/01:0.0344466969,(KEXV01033842|BR|ST_NA|Cluster_NA|2016/01/01:0.0309907242,(KEXV01034042|BR|ST_NA|Cluster_NA|2017/01/01:0.0219407918,MK499369|BR|ST_NA|Cluster_NA|2014/01/01:0.0153540927):0.0036020747):0.0046591391):0.0032348377,((KEXV01032878|BR|ST_NA|Cluster_NA|2016/01/01:0.0137821364,KEXV01033240|BR|ST_NA|Cluster_NA|2017/01/01:0.0132756579):0.0186558557,KEXV01033384|BR|ST_NA|Cluster_NA|2016/01/01:0.0147456420):0.0039866694):0.0000065826,((KEXV01014527|BR|ST_NA|Cluster_NA|2014/01/01:0.0135234209,KEXV01029911|BR|ST_NA|Cluster_NA|2015/01/01:0.0107335956):0.0265156454,KEXV01034344|BR|ST_NA|Cluster_NA|2017/01/01:0.0274843962):0.0018446148):0.0029276658,KEXV01043868|BR|ST_NA|Cluster_NA|2016/01/01:0.0261126192):0.0011864232,KEXV01008730|BR|ST_NA|Cluster_NA|2015/01/01:0.0277485962):0.0063657469,((KEXV01044192|BR|ST_NA|Cluster_NA|2016/01/01:0.0030987055,KEXV01044848|BR|ST_NA|Cluster_NA|2016/01/01:0.0076479921):0.0293003933,MF456123|US|ST_NA|Cluster_NA|2015/01/01:0.0448851471):0.0103576986):0.0023618432,((((KEXV01015836|BR|ST_NA|Cluster_NA|2015/01/01:0.0206243138,MK580318|US|ST_NA|Cluster_NA|2017/01/01:0.0265050161):0.0040872456,KEXV01036104|BR|ST_NA|Cluster_NA|2016/01/01:0.0449120036):0.0045409192,(KY190164|US|ST_NA|Cluster_NA|2012/01/01:0.0259531213,(MG942940|US|ST_NA|Cluster_NA|2014/01/01:0.0502336979,(E4201-EHMD|MEX|ST_3|Cluster_NA|2017/01/01:0.0021525918,E4204-JCOA|MEX|ST_3|Cluster_NA|2017/01/01:0.0000027755):0.0385438783):0.0049495728):0.0040960171):0.0006400207,((((KEXV01035718|BR|ST_NA|Cluster_NA|2016/01/01:0.0194570058,KEXV01035749|BR|ST_NA|Cluster_NA|2016/01/01:0.0077191559):0.0104721086,MH078533|AR|ST_NA|Cluster_NA|2015/01/01:0.0236371968):0.0178993917,MH354586|US|ST_NA|Cluster_NA|2012/01/01:0.0071168703):0.0195510238,(((KEXV01045683|BR|ST_NA|Cluster_NA|2017/01/01:0.0255342095,MK580210|US|ST_NA|Cluster_NA|2016/01/01:0.0321273418):0.0091334979,MT308387|US|ST_NA|Cluster_NA|2015/01/01:0.0308828582):0.0009627515,MF456658|US|ST_NA|Cluster_NA|2012/01/01:0.0183195552):0.0029746344):0.0004387629):0.0026556086):0.0007519844,(((KEXV01036585|BR|ST_NA|Cluster_NA|2017/01/01:0.0260597625,KEXV01037443|BR|ST_NA|Cluster_NA|2017/01/01:0.0299748321):0.0103876194,MG942022|US|ST_NA|Cluster_NA|2011/01/01:0.0182340906):0.0007564194,MF457278|US|ST_NA|Cluster_NA|2011/01/01:0.0121099735):0.0003702675):0.0005155222):0.0004347903,(((((((((CEC-19-0500|MEX|ST_1|Cluster_NA|2019/10/09:0.0366744718,KEXV01033873|BR|ST_NA|Cluster_NA|2016/01/01:0.0396409317):0.0020009875,KU190672|CA|ST_NA|Cluster_NA|2012/01/01:0.0214020681):0.0063853119,MF455647|US|ST_NA|Cluster_NA|2011/01/01:0.0199640429):0.0024530134,((MG942186|US|ST_NA|Cluster_NA|2011/01/01:0.0258823492,(MG943076|US|ST_NA|Cluster_NA|2014/01/01:0.0276004701,MG943226|US|ST_NA|Cluster_NA|2015/01/01:0.0064157855):0.0067217141):0.0084390994,((MH354285|US|ST_NA|Cluster_NA|2011/01/01:0.0375623426,KY035908|US|ST_NA|Cluster_NA|2011/01/01:0.0290687036):0.0042497646,(KY035230|US|ST_NA|Cluster_NA|2012/01/01:0.0212067133,KY037703|US|ST_NA|Cluster_NA|2013/01/01:0.0298346244):0.0050890231):0.0038585603):0.0000057834):0.0000077005,((((CEC-21-3827|MEX|ST_2|Cluster_NA|2021/06/01:0.0000027755,CEC-22-8925|MEX|ST_2|Cluster_NA|2022/09/08:0.0000027755):0.0280428665,E6852-JMV|MEX|ST_3|Cluster_NA|2018/01/01:0.0303337713):0.0092180884,(E0531-RHR|MEX|ST_3|Cluster_NA|2012/01/01:0.0173550594,(E6311-JJOA|MEX|ST_3|Cluster_NA|2018/01/01:0.0090917801,E6328-JCE|MEX|ST_3|Cluster_NA|2018/01/01:0.0000065826):0.0155933964):0.0230883254):0.0010890843,((CEC-21-4606|MEX|ST_1|Cluster_NA|2021/08/18:0.0230422566,E3708-JRCC|MEX|ST_3|Cluster_NA|2017/01/01:0.0177022271):0.0277969348,((CEC-22-7979|MEX|ST_1|Cluster_NA|2022/06/16:0.0085193506,E3139-EVCV|MEX|ST_3|Cluster_NA|2016/01/01:0.0054798405):0.0160061289,E7211-CF|MEX|ST_3|Cluster_NA|2018/01/01:0.0191039959):0.0133339252):0.0106394680):0.0027613038):0.0000065961,((((KEXV01008304|BR|ST_NA|Cluster_NA|2014/01/01:0.0300477007,(KEXV01012184|BR|ST_NA|Cluster_NA|2015/01/01:0.0239104819,KEXV01030868|BR|ST_NA|Cluster_NA|2015/01/01:0.0174536917):0.0162045132):0.0094054124,(KEXV01031872|BR|ST_NA|Cluster_NA|2017/01/01:0.0239251876,KEXV01042950|BR|ST_NA|Cluster_NA|2016/01/01:0.0502503379):0.0058556135):0.0006904425,((E3818-GCD|MEX|ST_3|Cluster_NA|2017/01/01:0.0087962977,E6402-JGAA|MEX|ST_3|Cluster_NA|2018/01/01:0.0214974455):0.0198172626,((G-0649|GUA|ST_NA|Cluster_NA|2012/01/01:0.0079520035,G-0654|GUA|ST_NA|Cluster_NA|2012/01/01:0.0018007046):0.0107097053,G-1138|GUA|ST_NA|Cluster_NA|2014/01/01:0.0082542461):0.0198282869):0.0076066000):0.0000058309,(((MG942108|US|ST_NA|Cluster_NA|2011/01/01:0.0000027755,MK922798|US|ST_NA|Cluster_NA|2018/01/01:0.0174032799):0.0062269140,MH833973|US|ST_NA|Cluster_NA|2013/01/01:0.0026510029):0.0050226052,MG943563|US|ST_NA|Cluster_NA|2016/01/01:0.0130045917):0.0225187935):0.0025689626):0.0000027755,(((MF457314|US|ST_NA|Cluster_NA|2015/01/01:0.0308043359,KY037076|US|ST_NA|Cluster_NA|2013/01/01:0.0207514819):0.0056162009,((MK922778|US|ST_NA|Cluster_NA|2018/01/01:0.0041126368,MK922837|US|ST_NA|Cluster_NA|2018/01/01:0.0005283028):0.0236113452,((KY034744|US|ST_NA|Cluster_NA|2012/01/01:0.0064978605,(((KY035113|US|ST_NA|Cluster_NA|2012/01/01:0.0019781886,(((KY036663|US|ST_NA|Cluster_NA|2011/01/01:0.0035588803,KY036339|US|ST_NA|Cluster_NA|2011/01/01:0.0054571849):0.0031956345,KY037013|US|ST_NA|Cluster_NA|2011/01/01:0.0020054846):0.0017375210,KY037052|US|ST_NA|Cluster_NA|2012/01/01:0.0046940596):0.0017401957):0.0000027755,MH789706|US|ST_NA|Cluster_NA|2016/01/01:0.0020689739):0.0036945049,KY036700|US|ST_NA|Cluster_NA|2012/01/01:0.0030813124):0.0009311933):0.0013493162,(KY035517|US|ST_NA|Cluster_NA|2012/01/01:0.0000027755,((KY036496|US|ST_NA|Cluster_NA|2012/01/01:0.0027711740,KY037054|US|ST_NA|Cluster_NA|2012/01/01:0.0000027755):0.0027819046,KY036794|US|ST_NA|Cluster_NA|2011/01/01:0.0031252809):0.0000027755):0.0029542614):0.0292567239):0.0060875406):0.0000061314,KY036670|US|ST_NA|Cluster_NA|2011/01/01:0.0198300382):0.0036897905):0.0000064930,((KEXV01009072|BR|ST_NA|Cluster_NA|2015/01/01:0.0236860080,KEXV01045706|BR|ST_NA|Cluster_NA|2017/01/01:0.0243877426):0.0071720608,MF457131|US|ST_NA|Cluster_NA|2013/01/01:0.0231611284):0.0027857987):0.0028418458,((((((KEXV01046570|BR|ST_NA|Cluster_NA|2017/01/01:0.0390156962,(B-020-AW|BEL|ST_NA|Cluster_NA|2013/01/01:0.0180057312,B-037-MW|BEL|ST_NA|Cluster_NA|2013/01/01:0.0215083020):0.0081195977):0.0035412389,((((((B-016-MM|BEL|ST_NA|Cluster_NA|2013/01/01:0.0137608594,B-103-KM|BEL|ST_NA|Cluster_NA|2014/01/01:0.0075716474):0.0027684902,(G-0664|GUA|ST_NA|Cluster_NA|2012/01/01:0.0058598914,G-0869|GUA|ST_NA|Cluster_NA|2013/01/01:0.0104656569):0.0022892524):0.0015632577,B-121-EF|BEL|ST_NA|Cluster_NA|2014/01/01:0.0093930809):0.0017769567,(B-086-FE|BEL|ST_NA|Cluster_NA|2014/01/01:0.0376533681,B-134-RMS|BEL|ST_NA|Cluster_NA|2015/01/01:0.0217737888):0.0034710625):0.0021673287,B-138-AJC|BEL|ST_NA|Cluster_NA|2015/01/01:0.0235111564):0.0018734521,B-062-NVG|BEL|ST_NA|Cluster_NA|2013/01/01:0.0154200989):0.0076076313):0.0000065898,((((((((B-010-SC|BEL|ST_NA|Cluster_NA|2013/01/01:0.0075156478,B-021-DB|BEL|ST_NA|Cluster_NA|2013/01/01:0.0075596843):0.0000906927,(B-023-HB|BEL|ST_NA|Cluster_NA|2013/01/01:0.0017965288,B-024-AO|BEL|ST_NA|Cluster_NA|2013/01/01:0.0095888821):0.0071891976):0.0023506623,B-084-AL|BEL|ST_NA|Cluster_NA|2013/01/01:0.0075794501):0.0022084913,(B-077-GG|BEL|ST_NA|Cluster_NA|2013/01/01:0.0260466144,B-105-SP|BEL|ST_NA|Cluster_NA|2014/01/01:0.0079034600):0.0014432110):0.0007485418,B-054-BF|BEL|ST_NA|Cluster_NA|2013/01/01:0.0077514407):0.0006733791,((B-068-ABH|BEL|ST_NA|Cluster_NA|2013/01/01:0.0127100555,B-098-RB|BEL|ST_NA|Cluster_NA|2014/01/01:0.0070473093):0.0071343850,B-099-NP|BEL|ST_NA|Cluster_NA|2014/01/01:0.0239533027):0.0045983070):0.0017893091,(B-046-TM|BEL|ST_NA|Cluster_NA|2013/01/01:0.0161446655,B-119-AT|BEL|ST_NA|Cluster_NA|2014/01/01:0.0222430866):0.0018438103):0.0052368330,(((((B-017-RS|BEL|ST_NA|Cluster_NA|2013/01/01:0.0048721564,B-030-GH|BEL|ST_NA|Cluster_NA|2013/01/01:0.0059442416):0.0038504219,B-131-KH|BEL|ST_NA|Cluster_NA|2015/01/01:0.0074681655):0.0157251385,B-073-WG|BEL|ST_NA|Cluster_NA|2013/01/01:0.0212078272):0.0030893247,B-038-RS|BEL|ST_NA|Cluster_NA|2013/01/01:0.0229060628):0.0060776639,(B-080-BF|BEL|ST_NA|Cluster_NA|2013/01/01:0.0084927957,B-104-PS|BEL|ST_NA|Cluster_NA|2014/01/01:0.0140534616):0.0223335496):0.0020409755):0.0031696623):0.0067471749,((((((B-013-IB|BEL|ST_NA|Cluster_NA|2013/01/01:0.0220042154,((E2019-JMCA|MEX|ST_3|Cluster_NA|2015/01/01:0.0124548335,H-0397-RZT|HON|ST_NA|Cluster_NA|2013/01/01:0.0124371703):0.0018008248,((((((E3226-IER|MEX|ST_3|Cluster_NA|2017/01/01:0.0046384373,(H-0302-CJGG|HON|ST_NA|Cluster_NA|2013/01/01:0.0035244454,H-0920-OMM|HON|ST_NA|Cluster_NA|2014/01/01:0.0016152230):0.0000027755):0.0009772739,H-0245-CHUG|HON|ST_NA|Cluster_NA|2013/01/01:0.0059220105):0.0066077374,((((H-0066-EJMS|HON|ST_NA|Cluster_NA|2013/01/01:0.0119918696,H-1241-JLG|HON|ST_NA|Cluster_NA|2015/01/01:0.0078678058):0.0088536705,H-0624-LFV|HON|ST_NA|Cluster_NA|2014/01/01:0.0142832643):0.0000057383,H-0984-HAMA|HON|ST_NA|Cluster_NA|2014/01/01:0.0085143226):0.0020696297,(((H-0557-CARG|HON|ST_NA|Cluster_NA|2013/01/01:0.0107645674,H-1265-AAGV|HON|ST_NA|Cluster_NA|2015/01/01:0.0090489413):0.0019940583,H-0928-LMC|HON|ST_NA|Cluster_NA|2014/01/01:0.0122198481):0.0074831902,(H-0773-CEMR|HON|ST_NA|Cluster_NA|2014/01/01:0.0049154903,H-1377-DICT|HON|ST_NA|Cluster_NA|2015/01/01:0.0106290233):0.0047358900):0.0000070210):0.0000065826):0.0000075501,(E4173-AVC|MEX|ST_3|Cluster_NA|2017/01/01:0.0108506278,((((G-1531|GUA|ST_NA|Cluster_NA|2015/01/01:0.0095655798,H-1023-EASG|HON|ST_NA|Cluster_NA|2015/01/01:0.0101263080):0.0019475976,(H-1032-DFTR|HON|ST_NA|Cluster_NA|2015/01/01:0.0000027755,H-1034-AJC|HON|ST_NA|Cluster_NA|2015/01/01:0.0000027755):0.0052418819):0.0006997165,H-0378-JCR|HON|ST_NA|Cluster_NA|2013/01/01:0.0083962914):0.0019785946,H-0235-HARA|HON|ST_NA|Cluster_NA|2013/01/01:0.0062073064):0.0000027755):0.0026675030):0.0009872634,(H-0641-ESCP|HON|ST_NA|Cluster_NA|2014/01/01:0.0131221948,H-1193-CUC|HON|ST_NA|Cluster_NA|2015/01/01:0.0134217210):0.0015808812):0.0020406513,(H-0239-JAVF|HON|ST_NA|Cluster_NA|2013/01/01:0.0038044607,H-0953-NJCC|HON|ST_NA|Cluster_NA|2014/01/01:0.0020676124):0.0137781754):0.0011994137):0.0086680829):0.0013415498,B-026-RN|BEL|ST_NA|Cluster_NA|2013/01/01:0.0105212301):0.0009295339,((((B-032-MA|BEL|ST_NA|Cluster_NA|2013/01/01:0.0055047450,B-033-GA|BEL|ST_NA|Cluster_NA|2013/01/01:0.0047499294):0.0071535361,B-091-GC|BEL|ST_NA|Cluster_NA|2014/01/01:0.0186496057):0.0049578842,(G-0214|GUA|ST_NA|Cluster_NA|2011/01/01:0.0022357706,((G-1257|GUA|ST_NA|Cluster_NA|2014/01/01:0.0000027755,G-1265|GUA|ST_NA|Cluster_NA|2014/01/01:0.0044300728):0.0035847416,G-1268|GUA|ST_NA|Cluster_NA|2014/01/01:0.0029847784):0.0006111156):0.0179437983):0.0019749901,((B-067-OCG|BEL|ST_NA|Cluster_NA|2013/01/01:0.0000027755,B-132-OG|BEL|ST_NA|Cluster_NA|2015/01/01:0.0000027755):0.0301971050,B-090-MS|BEL|ST_NA|Cluster_NA|2014/01/01:0.0163506831):0.0065647389):0.0000056389):0.0010609011,B-015-TTJ|BEL|ST_NA|Cluster_NA|2013/01/01:0.0127820415):0.0008497685,((B-097-ME|BEL|ST_NA|Cluster_NA|2014/01/01:0.0250692436,B-137-EE|BEL|ST_NA|Cluster_NA|2015/01/01:0.0175084774):0.0064194618,(((B-108-CAL|BEL|ST_NA|Cluster_NA|2014/01/01:0.0045048516,B-109-PL|BEL|ST_NA|Cluster_NA|2014/01/01:0.0000065826):0.0181693124,(B-140-IS|BEL|ST_NA|Cluster_NA|2015/01/01:0.0403353886,E2903-DCMC|MEX|ST_3|Cluster_NA|2016/01/01:0.0253130103):0.0050385549):0.0048339251,B-127-GF|BEL|ST_NA|Cluster_NA|2015/01/01:0.0074906923):0.0083210927):0.0030926971):0.0022800259,B-125-WG|BEL|ST_NA|Cluster_NA|2014/01/01:0.0310014412):0.0060221304):0.0062773485,(MF455618|US|ST_NA|Cluster_NA|2014/01/01:0.0177199859,(MF455739|US|ST_NA|Cluster_NA|2012/01/01:0.0322331349,(((MF455856|US|ST_NA|Cluster_NA|2014/01/01:0.0208030947,MF457363|US|ST_NA|Cluster_NA|2011/01/01:0.0311002036):0.0039356070,MF456083|US|ST_NA|Cluster_NA|2011/01/01:0.0162287468):0.0039077488,MF457169|US|ST_NA|Cluster_NA|2012/01/01:0.0211667633):0.0013741755):0.0025944215):0.0123643230):0.0015364847,((MF456273|US|ST_NA|Cluster_NA|2013/01/01:0.0113585302,((MF456563|US|ST_NA|Cluster_NA|2011/01/01:0.0162130256,MF457063|US|ST_NA|Cluster_NA|2014/01/01:0.0216001422):0.0010575896,MF456696|US|ST_NA|Cluster_NA|2011/01/01:0.0029773222):0.0012025088):0.0035877053,((MF456390|US|ST_NA|Cluster_NA|2011/01/01:0.0044186999,MF456523|US|ST_NA|Cluster_NA|2012/01/01:0.0009954377):0.0082717450,MF456553|US|ST_NA|Cluster_NA|2013/01/01:0.0096837538):0.0080682367):0.0065388396):0.0020054673):0.0000081585):0.0000027755,((((((((((((((CEC-19-0689|MEX|ST_1|Cluster_NA|2019/10/30:0.0168849129,CEC-21-3778|MEX|ST_1|Cluster_NA|2021/05/25:0.0127049931):0.0343605645,(MF455787|US|ST_NA|Cluster_NA|2012/01/01:0.0159304895,MF456704|US|ST_NA|Cluster_NA|2011/01/01:0.0098613996):0.0205426537):0.0103004550,(((((MF455743|US|ST_NA|Cluster_NA|2012/01/01:0.0170766853,MF455853|US|ST_NA|Cluster_NA|2013/01/01:0.0106987545):0.0000059462,MF456167|US|ST_NA|Cluster_NA|2012/01/01:0.0246488156):0.0023336443,(MF456684|US|ST_NA|Cluster_NA|2011/01/01:0.0360452580,MF457284|US|ST_NA|Cluster_NA|2014/01/01:0.0402683394):0.0000079701):0.0021246323,MF455844|US|ST_NA|Cluster_NA|2011/01/01:0.0211940203):0.0079561789,(((MF456869|US|ST_NA|Cluster_NA|2012/01/01:0.0153758141,MF457032|US|ST_NA|Cluster_NA|2012/01/01:0.0102484059):0.0214094237,MF457111|US|ST_NA|Cluster_NA|2012/01/01:0.0369288899):0.0000081688,MH354251|US|ST_NA|Cluster_NA|2011/01/01:0.0354712811):0.0016574859):0.0000068153):0.0046152125,KX505552|US|ST_NA|Cluster_NA|2015/01/01:0.0345403986):0.0047715088,((((CEC-21-2851|MEX|ST_1|Cluster_NA|2021/03/04:0.0351260142,((CEC-21-2932|MEX|ST_2|Cluster_NA|2021/03/11:0.0225793437,CEC-21-4910|MEX|ST_1|Cluster_NA|2021/09/21:0.0210750846):0.0090806286,(KT124773|US|ST_NA|Cluster_NA|2011/01/01:0.0097723301,(E0799-RGC|MEX|ST_1|Cluster_NA|2013/01/01:0.0053536156,E0800-HGG|MEX|ST_1|Cluster_NA|2013/01/01:0.0077179996):0.0090246195):0.0201957316):0.0059535798):0.0189741422,(((CEC-21-2985|MEX|ST_1|Cluster_NA|2021/03/17:0.0162337413,CEC-22-6530|MEX|ST_2|Cluster_NA|2022/02/18:0.0177853056):0.0251779952,H-0663-JLI|HON|ST_NA|Cluster_NA|2014/01/01:0.0336694069):0.0078529153,(KEXV01036623|BR|ST_NA|Cluster_NA|2017/01/01:0.0393059920,E5574-EGB|MEX|ST_3|Cluster_NA|2017/01/01:0.0426077985):0.0072096167):0.0000074349):0.0015280414,((KT124785|US|ST_NA|Cluster_NA|2012/01/01:0.0479215908,(MW788544|CA|ST_NA|Cluster_NA|2017/01/01:0.0016441877,MW788545|CA|ST_NA|Cluster_NA|2017/01/01:0.0066758564):0.0484968734):0.0041904288,MH354735|US|ST_NA|Cluster_NA|2012/01/01:0.0319149855):0.0015169917):0.0012835226,((KEXV01014655|BR|ST_NA|Cluster_NA|2014/01/01:0.0382870373,KEXV01034298|BR|ST_NA|Cluster_NA|2016/01/01:0.0508984393):0.0006606791,(E3439-VMSB|MEX|ST_3|Cluster_NA|2017/01/01:0.0011798301,E3443-ASR|MEX|ST_3|Cluster_NA|2017/01/01:0.0097590709):0.0271520065):0.0017372240):0.0006471479):0.0014922130,(((KEXV01008734|BR|ST_NA|Cluster_NA|2015/01/01:0.0401188047,KEXV01034433|BR|ST_NA|Cluster_NA|2017/01/01:0.0341371889):0.0105363601,(MF455734|US|ST_NA|Cluster_NA|2014/01/01:0.0199841438,MF457362|US|ST_NA|Cluster_NA|2012/01/01:0.0401622772):0.0128967299):0.0042410797,(KEXV01045358|BR|ST_NA|Cluster_NA|2017/01/01:0.0479968866,(KF729927|US|ST_NA|Cluster_NA|2011/01/01:0.0000027755,KM358030|US|ST_NA|Cluster_NA|2011/01/01:0.0000027755):0.0351969535):0.0066712490):0.0021688688):0.0040605961,(((CEC-20-1810|MEX|ST_1|Cluster_NA|2020/10/22:0.0244530460,((CEC-21-3416|MEX|ST_1|Cluster_NA|2021/04/22:0.0084075533,CEC-22-6141|MEX|ST_2|Cluster_NA|2022/01/17:0.0254140047):0.0081190792,((E1119-MLPV|MEX|ST_2|Cluster_NA|2013/01/01:0.0031326569,E1867-MMS|MEX|ST_1|Cluster_NA|2015/01/01:0.0068453516):0.0063037181,E5678-LCS|MEX|ST_1|Cluster_NA|2017/01/01:0.0235671251):0.0060892325):0.0065145289):0.0007902078,((CEC-22-8757|MEX|ST_1|Cluster_NA|2022/08/25:0.0118085906,E6004-HVG|MEX|ST_3|Cluster_NA|2018/01/01:0.0029956097):0.0139034744,(E0044-EGNS|MEX|ST_1|Cluster_NA|2011/01/01:0.0153967653,E4423-ASA|MEX|ST_2|Cluster_NA|2017/01/01:0.0114052664):0.0052965498):0.0080572933):0.0199731223,((CEC-22-8434|MEX|ST_1|Cluster_NA|2022/08/01:0.0445458068,(MF457283|US|ST_NA|Cluster_NA|2011/01/01:0.0202038606,S-017-RAPE|SAL|ST_NA|Cluster_NA|2011/01/01:0.0266702736):0.0127282789):0.0082072132,(((((KEXV01015184|BR|ST_NA|Cluster_NA|2014/01/01:0.0053429993,KEXV01016166|BR|ST_NA|Cluster_NA|2015/01/01:0.0024245970):0.0217504596,MK922822|US|ST_NA|Cluster_NA|2018/01/01:0.0430408292):0.0156684264,KEXV01033348|BR|ST_NA|Cluster_NA|2016/01/01:0.0227263162):0.0064841152,KEXV01046005|BR|ST_NA|Cluster_NA|2017/01/01:0.0337712694):0.0001124801,E2939-JCVG|MEX|ST_3|Cluster_NA|2016/01/01:0.0382683518):0.0010129402):0.0014148893):0.0017281671):0.0016378892,(KEXV01036700|BR|ST_NA|Cluster_NA|2016/01/01:0.0267905505,((KEXV01043652|BR|ST_NA|Cluster_NA|2016/01/01:0.0296833068,(E6238-JEDC|MEX|ST_3|Cluster_NA|2018/01/01:0.0005721754,E6579-JEPG|MEX|ST_3|Cluster_NA|2018/01/01:0.0013888169):0.0298182719):0.0079239429,(E3848-JEVH|MEX|ST_3|Cluster_NA|2017/01/01:0.0223616739,E4226-SVLM|MEX|ST_3|Cluster_NA|2017/01/01:0.0318692745):0.0117440716):0.0036930944):0.0057269265):0.0000056376,((((((((KEXV01029807|BR|ST_NA|Cluster_NA|2015/01/01:0.0258674256,KEXV01033049|BR|ST_NA|Cluster_NA|2016/01/01:0.0275507262):0.0080800958,(KEXV01037471|BR|ST_NA|Cluster_NA|2016/01/01:0.0225410024,KEXV01037486|BR|ST_NA|Cluster_NA|2016/01/01:0.0064315862):0.0060004435):0.0000057712,(KF782691|BR|ST_NA|Cluster_NA|2012/01/01:0.0108321467,KF782692|BR|ST_NA|Cluster_NA|2012/01/01:0.0094970399):0.0166517972):0.0082501222,(KEXV01029837|BR|ST_NA|Cluster_NA|2015/01/01:0.0200858993,KF700984|BR|ST_NA|Cluster_NA|2011/01/01:0.0061113939):0.0055415908):0.0004025419,KF700983|BR|ST_NA|Cluster_NA|2011/01/01:0.0257792479):0.0089593276,KEXV01033470|BR|ST_NA|Cluster_NA|2017/01/01:0.0310736093):0.0034341529,KU190488|CA|ST_NA|Cluster_NA|2011/01/01:0.0185208498):0.0029432716,(KEXV01032573|BR|ST_NA|Cluster_NA|2017/01/01:0.0269366275,(KEXV01038161|BR|ST_NA|Cluster_NA|2017/01/01:0.0453088522,MG943195|US|ST_NA|Cluster_NA|2014/01/01:0.0211105025):0.0053650973):0.0000064537):0.0011448154):0.0000065898,((((((((KEXV01002484|BR|ST_NA|Cluster_NA|2015/01/01:0.0239986940,(KEXV01035921|BR|ST_NA|Cluster_NA|2017/01/01:0.0252488358,MN528363|BR|ST_NA|Cluster_NA|2016/01/01:0.0487523873):0.0024603058):0.0022714242,(((KEXV01033453|BR|ST_NA|Cluster_NA|2017/01/01:0.0298090556,KEXV01046818|BR|ST_NA|Cluster_NA|2016/01/01:0.0211687589):0.0025411943,MN509106|BR|ST_NA|Cluster_NA|2014/01/01:0.0103365550):0.0008864854,KEXV01034020|BR|ST_NA|Cluster_NA|2017/01/01:0.0349055579):0.0063925573):0.0000063935,(KEXV01033893|BR|ST_NA|Cluster_NA|2016/01/01:0.0236042345,(KT737299|BR|ST_NA|Cluster_NA|2014/01/01:0.0000027755,KT737304|BR|ST_NA|Cluster_NA|2014/01/01:0.0010050776):0.0242934912):0.0064416310):0.0000056389,(((((KEXV01002554|BR|ST_NA|Cluster_NA|2015/01/01:0.0000027755,KEXV01002555|BR|ST_NA|Cluster_NA|2015/01/01:0.0000027755):0.0243690577,KEXV01034156|BR|ST_NA|Cluster_NA|2017/01/01:0.0354782169):0.0026310910,(KEXV01039938|BR|ST_NA|Cluster_NA|2016/01/01:0.0000027755,KEXV01039974|BR|ST_NA|Cluster_NA|2017/01/01:0.0000027755):0.0140714032):0.0058176663,(KEXV01033961|BR|ST_NA|Cluster_NA|2017/01/01:0.0375499386,(KEXV01034036|BR|ST_NA|Cluster_NA|2017/01/01:0.0185831430,KEXV01034067|BR|ST_NA|Cluster_NA|2017/01/01:0.0443753737):0.0044012043):0.0019881958):0.0011060599,KEXV01033900|BR|ST_NA|Cluster_NA|2016/01/01:0.0095954646):0.0016571707):0.0062025564,((KEXV01033860|BR|ST_NA|Cluster_NA|2016/01/01:0.0072665006,KEXV01043947|BR|ST_NA|Cluster_NA|2016/01/01:0.0000065826):0.0359187672,(KEXV01036366|BR|ST_NA|Cluster_NA|2017/01/01:0.0469649769,KEXV01037492|BR|ST_NA|Cluster_NA|2016/01/01:0.0443303104):0.0024024250):0.0000077271):0.0041148248,((KEXV01002743|BR|ST_NA|Cluster_NA|2015/01/01:0.0279901735,KEXV01034304|BR|ST_NA|Cluster_NA|2016/01/01:0.0213087000):0.0155444085,(KEXV01038061|BR|ST_NA|Cluster_NA|2017/01/01:0.0364998615,(KEXV01044114|BR|ST_NA|Cluster_NA|2016/01/01:0.0230296189,KEXV01045947|BR|ST_NA|Cluster_NA|2017/01/01:0.0309019710):0.0024243280):0.0091563930):0.0049162501):0.0020170248,(KEXV01033956|BR|ST_NA|Cluster_NA|2017/01/01:0.0109911084,KEXV01034090|BR|ST_NA|Cluster_NA|2017/01/01:0.0221510938):0.0031976801):0.0030496074,((KEXV01031033|BR|ST_NA|Cluster_NA|2015/01/01:0.0174411029,((KEXV01033957|BR|ST_NA|Cluster_NA|2017/01/01:0.0154417745,KEXV01034032|BR|ST_NA|Cluster_NA|2017/01/01:0.0201861567):0.0034215007,KEXV01033958|BR|ST_NA|Cluster_NA|2017/01/01:0.0145322446):0.0040217907):0.0070009020,E7509-AGRC|MEX|ST_3|Cluster_NA|2018/01/01:0.0236791620):0.0043291893):0.0036569838):0.0005795105,(((((((KEXV01002824|BR|ST_NA|Cluster_NA|2015/01/01:0.0085730009,KEXV01042811|BR|ST_NA|Cluster_NA|2017/01/01:0.0226987955):0.0233163865,KEXV01002850|BR|ST_NA|Cluster_NA|2015/01/01:0.0204402879):0.0120401140,(KEXV01035067|BR|ST_NA|Cluster_NA|2017/01/01:0.0257695371,KEXV01043032|BR|ST_NA|Cluster_NA|2016/01/01:0.0294293932):0.0054293576):0.0013402274,(KEXV01009370|BR|ST_NA|Cluster_NA|2015/01/01:0.0316383560,KEXV01046380|BR|ST_NA|Cluster_NA|2017/01/01:0.0275961727):0.0028299504):0.0008088146,KEXV01038653|BR|ST_NA|Cluster_NA|2016/01/01:0.0185456149):0.0028552192,((KEXV01031361|BR|ST_NA|Cluster_NA|2015/01/01:0.0290025088,KEXV01036537|BR|ST_NA|Cluster_NA|2016/01/01:0.0302874443):0.0056512767,(((KEXV01035140|BR|ST_NA|Cluster_NA|2017/01/01:0.0472260384,(KEXV01036195|BR|ST_NA|Cluster_NA|2017/01/01:0.0144639273,KEXV01036344|BR|ST_NA|Cluster_NA|2017/01/01:0.0203007779):0.0278355048):0.0054676887,KEXV01046199|BR|ST_NA|Cluster_NA|2017/01/01:0.0168341475):0.0071512931,KF782686|BR|ST_NA|Cluster_NA|2012/01/01:0.0193921279):0.0066721290):0.0023371677):0.0015091147,(((KEXV01016311|BR|ST_NA|Cluster_NA|2015/01/01:0.0334565263,((KEXV01044179|BR|ST_NA|Cluster_NA|2016/01/01:0.0349254634,KEXV01045405|BR|ST_NA|Cluster_NA|2017/01/01:0.0116196323):0.0084147224,KEXV01045564|BR|ST_NA|Cluster_NA|2017/01/01:0.0364922164):0.0043085445):0.0032437087,(KEXV01016427|BR|ST_NA|Cluster_NA|2015/01/01:0.0103081045,KT998252|GF|ST_NA|Cluster_NA|2012/01/01:0.0227299019):0.0030486847):0.0043004084,((MF455881|US|ST_NA|Cluster_NA|2012/01/01:0.0047567656,(MF456151|US|ST_NA|Cluster_NA|2013/01/01:0.0000027755,MF456294|US|ST_NA|Cluster_NA|2011/01/01:0.0000027755):0.0076999186):0.0221762891,MH354512|US|ST_NA|Cluster_NA|2011/01/01:0.0296072307):0.0038270298):0.0009728372):0.0009922396):0.0013198509,(((((((((CEC-19-0868|MEX|ST_1|Cluster_NA|2019/11/21:0.0115580159,(CEC-20-1186|MEX|ST_1|Cluster_NA|2020/08/18:0.0074487256,((CEC-21-2314|MEX|ST_1|Cluster_NA|2021/01/07:0.0031096749,CEC-22-7413|MEX|ST_1|Cluster_NA|2022/05/09:0.0043856730):0.0142811973,E1349-ASF|MEX|ST_1|Cluster_NA|2013/01/01:0.0053124059):0.0000064042):0.0069191616):0.0279487537,G-1855-JRVS|GUA|ST_NA|Cluster_NA|2016/01/01:0.0373947349):0.0042420698,(KEXV01037520|BR|ST_NA|Cluster_NA|2016/01/01:0.0144631714,KEXV01046562|BR|ST_NA|Cluster_NA|2017/01/01:0.0129057159):0.0184343677):0.0094553212,((KEXV01032225|BR|ST_NA|Cluster_NA|2016/01/01:0.0199526994,(KEXV01038916|BR|ST_NA|Cluster_NA|2016/01/01:0.0317680526,MW596907|BR|ST_NA|Cluster_NA|2014/01/01:0.0303350157):0.0005475805):0.0014599635,KEXV01032294|BR|ST_NA|Cluster_NA|2016/01/01:0.0209148834):0.0141823408):0.0000071915,(((CEC-22-9168|MEX|ST_1|Cluster_NA|2022/10/03:0.0206581073,E1131-JLVH|MEX|ST_3|Cluster_NA|2013/01/01:0.0048629134):0.0100326734,E4573-DGCN|MEX|ST_3|Cluster_NA|2017/01/01:0.0242472550):0.0154967500,KY036190|US|ST_NA|Cluster_NA|2012/01/01:0.0352607699):0.0095385485):0.0018384645,((((KEXV01038243|BR|ST_NA|Cluster_NA|2016/01/01:0.0331354649,KEXV01045963|BR|ST_NA|Cluster_NA|2017/01/01:0.0283666042):0.0137317099,(KEXV01045101|BR|ST_NA|Cluster_NA|2017/01/01:0.0084382987,KEXV01045102|BR|ST_NA|Cluster_NA|2017/01/01:0.0007472094):0.0251682412):0.0038851864,MG571979|BR|ST_NA|Cluster_NA|2016/01/01:0.0424927859):0.0053878811,(KEXV01046371|BR|ST_NA|Cluster_NA|2017/01/01:0.0302832857,MH354527|US|ST_NA|Cluster_NA|2012/01/01:0.0218777961):0.0049685569):0.0008884875):0.0015373800,(((KEXV01009235|BR|ST_NA|Cluster_NA|2015/01/01:0.0406082946,MF456508|US|ST_NA|Cluster_NA|2011/01/01:0.0320570957):0.0113988194,MT741186|MQ|ST_NA|Cluster_NA|2017/01/01:0.0379163913):0.0081474338,MF457056|US|ST_NA|Cluster_NA|2013/01/01:0.0169897920):0.0030609906):0.0012855989,(((KEXV01002761|BR|ST_NA|Cluster_NA|2015/01/01:0.0302046166,E2061-RPC|MEX|ST_3|Cluster_NA|2015/01/01:0.0173944750):0.0048138361,(KEXV01005276|BR|ST_NA|Cluster_NA|2014/01/01:0.0325492158,((KU190528|CA|ST_NA|Cluster_NA|2011/01/01:0.0000027755,KU190541|CA|ST_NA|Cluster_NA|2011/01/01:0.0000027755):0.0010483273,KU190775|CA|ST_NA|Cluster_NA|2013/01/01:0.0051534210):0.0256029177):0.0042321122):0.0032168678,((((((KEXV01011606|BR|ST_NA|Cluster_NA|2015/01/01:0.0472834329,KEXV01014513|BR|ST_NA|Cluster_NA|2014/01/01:0.0371086958):0.0001022966,KEXV01045313|BR|ST_NA|Cluster_NA|2017/01/01:0.0106267409):0.0080423813,KEXV01032387|BR|ST_NA|Cluster_NA|2016/01/01:0.0371387712):0.0063567771,KEXV01037380|BR|ST_NA|Cluster_NA|2017/01/01:0.0178456368):0.0036112938,(KEXV01015861|BR|ST_NA|Cluster_NA|2015/01/01:0.0287330751,((KEXV01034234|BR|ST_NA|Cluster_NA|2016/01/01:0.0196402999,(KEXV01036194|BR|ST_NA|Cluster_NA|2017/01/01:0.0283160118,KEXV01036385|BR|ST_NA|Cluster_NA|2017/01/01:0.0460687866):0.0104694942):0.0068588255,KEXV01044019|BR|ST_NA|Cluster_NA|2016/01/01:0.0313518656):0.0081283514):0.0027134842):0.0015781162,((E0302-ACS|MEX|ST_3|Cluster_NA|2012/01/01:0.0113544184,(E0753-JCCS|MEX|ST_3|Cluster_NA|2012/01/01:0.0027286367,(E3247-MAFR|MEX|ST_3|Cluster_NA|2017/01/01:0.0067489110,E4120-CRG|MEX|ST_3|Cluster_NA|2017/01/01:0.0010120388):0.0070009715):0.0017000434):0.0160783259,E5265-MCEP|MEX|ST_3|Cluster_NA|2017/01/01:0.0411840565):0.0038870005):0.0027898214):0.0006750582):0.0000073473,((((((((((((CEC-20-1208|MEX|ST_2|Cluster_NA|2020/08/19:0.0047428621,(CEC-21-3516|MEX|ST_1|Cluster_NA|2021/05/03:0.0075025359,CEC-22-8741|MEX|ST_1|Cluster_NA|2022/08/24:0.0058670668):0.0045158703):0.0000027755,CEC-20-1209|MEX|ST_2|Cluster_NA|2020/08/19:0.0000027755):0.0020969063,CEC-22-8255|MEX|ST_1|Cluster_NA|2022/07/08:0.0189489789):0.0109522284,(CEC-21-2662|MEX|ST_2|Cluster_NA|2021/02/15:0.0019252069,CEC-21-2748|MEX|ST_1|Cluster_NA|2021/02/23:0.0064038530):0.0082401048):0.0008829460,E7121-MDJCS|MEX|ST_3|Cluster_NA|2018/01/01:0.0205469773):0.0010742149,CEC-20-2187|MEX|ST_1|Cluster_NA|2020/12/02:0.0249824509):0.0150503570,MF456667|US|ST_NA|Cluster_NA|2011/01/01:0.0312038005):0.0043902255,(MF456506|US|ST_NA|Cluster_NA|2011/01/01:0.0222428340,E5436-JMI|MEX|ST_3|Cluster_NA|2017/01/01:0.0229047295):0.0046944353):0.0050856423,((((((KEXV01002757|BR|ST_NA|Cluster_NA|2015/01/01:0.0190418430,KEXV01034195|BR|ST_NA|Cluster_NA|2016/01/01:0.0293616024):0.0008696167,(KEXV01034439|BR|ST_NA|Cluster_NA|2017/01/01:0.0243624734,(KEXV01034464|BR|ST_NA|Cluster_NA|2017/01/01:0.0190877325,KEXV01034474|BR|ST_NA|Cluster_NA|2017/01/01:0.0091180676):0.0023209740):0.0084761042):0.0156298018,(KEXV01012328|BR|ST_NA|Cluster_NA|2015/01/01:0.0100823105,KEXV01040014|BR|ST_NA|Cluster_NA|2017/01/01:0.0156344250):0.0193309392):0.0050751550,(((KEXV01041041|BR|ST_NA|Cluster_NA|2016/01/01:0.0110637328,KEXV01041214|BR|ST_NA|Cluster_NA|2017/01/01:0.0000055800):0.0097285211,KEXV01042295|BR|ST_NA|Cluster_NA|2016/01/01:0.0230256814):0.0165681634,KEXV01045656|BR|ST_NA|Cluster_NA|2017/01/01:0.0323949662):0.0019479200):0.0011001057,(((KEXV01009002|BR|ST_NA|Cluster_NA|2015/01/01:0.0249586917,(KEXV01040425|BR|ST_NA|Cluster_NA|2016/01/01:0.0465625994,((((E2785-CLRG|MEX|ST_1|Cluster_NA|2016/01/01:0.0172448831,N-160-RPB|NIC|ST_NA|Cluster_NA|2013/01/01:0.0140326416):0.0012712633,H-0528-RWM|HON|ST_NA|Cluster_NA|2013/01/01:0.0180074082):0.0014357033,(E3083-AFG|MEX|ST_1|Cluster_NA|2016/01/01:0.0088095202,N-121-HMM|NIC|ST_NA|Cluster_NA|2012/01/01:0.0009492464):0.0193184306):0.0021679440,N-072-RJB|NIC|ST_NA|Cluster_NA|2012/01/01:0.0163022905):0.0227445361):0.0065903701):0.0027751723,(((KEXV01031989|BR|ST_NA|Cluster_NA|2017/01/01:0.0276724787,MG942306|US|ST_NA|Cluster_NA|2012/01/01:0.0269236019):0.0063458128,KEXV01046472|BR|ST_NA|Cluster_NA|2017/01/01:0.0195073907):0.0054283321,(KEXV01043235|BR|ST_NA|Cluster_NA|2016/01/01:0.0363367414,MF456298|US|ST_NA|Cluster_NA|2011/01/01:0.0419046467):0.0053595568):0.0022162427):0.0045434128,KEXV01012425|BR|ST_NA|Cluster_NA|2015/01/01:0.0396099228):0.0032003755):0.0030938328,((KEXV01032633|BR|ST_NA|Cluster_NA|2017/01/01:0.0217310268,KY035906|US|ST_NA|Cluster_NA|2012/01/01:0.0340257185):0.0094555065,KEXV01043425|BR|ST_NA|Cluster_NA|2016/01/01:0.0255651541):0.0017818692):0.0057274041):0.0016555854,(((((CEC-21-3383|MEX|ST_1|Cluster_NA|2021/04/21:0.0332844281,CEC-22-7621|MEX|ST_1|Cluster_NA|2022/05/20:0.0373471884):0.0091644156,(CEC-21-4272|MEX|ST_1|Cluster_NA|2021/07/12:0.0297598596,MH354537|US|ST_NA|Cluster_NA|2014/01/01:0.0236381452):0.0035995980):0.0023489018,((CEC-21-5057|MEX|ST_2|Cluster_NA|2021/09/30:0.0326789635,(MG943009|US|ST_NA|Cluster_NA|2014/01/01:0.0291071195,MH354938|US|ST_NA|Cluster_NA|2013/01/01:0.0266146339):0.0034254899):0.0027686452,MF456632|US|ST_NA|Cluster_NA|2012/01/01:0.0194654997):0.0029681931):0.0002892603,(((((((((CEC-21-5036|MEX|ST_1|Cluster_NA|2021/09/30:0.0139494680,(E4408-MBT|MEX|ST_3|Cluster_NA|2017/01/01:0.0000027755,E4505-ARH|MEX|ST_3|Cluster_NA|2017/01/01:0.0039829054):0.0185585257):0.0000082192,E1570-JOC|MEX|ST_3|Cluster_NA|2014/01/01:0.0049130792):0.0013698530,E3229-JGGM|MEX|ST_3|Cluster_NA|2017/01/01:0.0051847286):0.0019919341,E2083-MSMT|MEX|ST_3|Cluster_NA|2015/01/01:0.0143152126):0.0032821531,(E0220-JAMR|MEX|ST_3|Cluster_NA|2012/01/01:0.0068554779,(E0916-FFA|MEX|ST_3|Cluster_NA|2013/01/01:0.0018924327,E2822-AGP|MEX|ST_3|Cluster_NA|2016/01/01:0.0091756325):0.0071316949):0.0036586862):0.0000078864,((E0223-JFOP|MEX|ST_3|Cluster_NA|2012/01/01:0.0041904917,E0224-VMCR|MEX|ST_3|Cluster_NA|2012/01/01:0.0083157257):0.0103097760,E0225-ERG|MEX|ST_3|Cluster_NA|2012/01/01:0.0046797178):0.0065016081):0.0046230869,E0378-AVR|MEX|ST_3|Cluster_NA|2012/01/01:0.0153230192):0.0078407704,(((((((((CEC-22-7289|MEX|ST_1|Cluster_NA|2022/04/27:0.0201101920,(E3422-RBA|MEX|ST_3|Cluster_NA|2017/01/01:0.0072530283,E3684-JOGP|MEX|ST_3|Cluster_NA|2017/01/01:0.0039828828):0.0175347750):0.0001600544,((((((E0537-MLJ|MEX|ST_3|Cluster_NA|2012/01/01:0.0108645541,E2160-JJGA|MEX|ST_3|Cluster_NA|2015/01/01:0.0078537251):0.0031657386,((E2668-DO|MEX|ST_3|Cluster_NA|2015/01/01:0.0008051635,E2688-DEHS|MEX|ST_3|Cluster_NA|2015/01/01:0.0031463358):0.0012487452,E6326-GFG|MEX|ST_3|Cluster_NA|2018/01/01:0.0168821779):0.0058051564):0.0008072342,(E1297-JRCN|MEX|ST_3|Cluster_NA|2013/01/01:0.0115949789,(((E1544-BAAG|MEX|ST_3|Cluster_NA|2014/01/01:0.0000027755,E1554-FSM|MEX|ST_3|Cluster_NA|2014/01/01:0.0029068672):0.0022542620,E5272-MMMM|MEX|ST_3|Cluster_NA|2017/01/01:0.0089325090):0.0022227902,E3246-RYV|MEX|ST_3|Cluster_NA|2017/01/01:0.0138832868):0.0030661959):0.0004751106):0.0000027755,((E4763-CBF|MEX|ST_3|Cluster_NA|2017/01/01:0.0010047949,E7264-MAOO|MEX|ST_3|Cluster_NA|2018/01/01:0.0000027755):0.0122185468,E6154-VAL|MEX|ST_3|Cluster_NA|2018/01/01:0.0210165360):0.0024071909):0.0000065826,E3574-APP|MEX|ST_3|Cluster_NA|2017/01/01:0.0166455503):0.0000027755,(((E0925-SLHA|MEX|ST_3|Cluster_NA|2013/01/01:0.0099379694,E1136-VLPV|MEX|ST_3|Cluster_NA|2013/01/01:0.0043817240):0.0006331407,(E2484-EJM|MEX|ST_3|Cluster_NA|2015/01/01:0.0065750274,(E7028-EAJ|MEX|ST_3|Cluster_NA|2018/01/01:0.0060890764,E7301-KZG|MEX|ST_3|Cluster_NA|2018/01/01:0.0019018655):0.0058445970):0.0000065898):0.0058110992,(E1298-IGN|MEX|ST_3|Cluster_NA|2013/01/01:0.0036809517,(E5898-JRR|MEX|ST_3|Cluster_NA|2018/01/01:0.0117662838,E5938-BEGL|MEX|ST_3|Cluster_NA|2018/01/01:0.0122325657):0.0029811498):0.0000059961):0.0021679612):0.0000068583):0.0025234246,(E6152-IABE|MEX|ST_3|Cluster_NA|2018/01/01:0.0000027755,E7212-AHA|MEX|ST_3|Cluster_NA|2018/01/01:0.0009465133):0.0097522937):0.0000065961,E0219-OZA|MEX|ST_3|Cluster_NA|2012/01/01:0.0137333799):0.0024430463,(E3744-MMH|MEX|ST_3|Cluster_NA|2017/01/01:0.0039300245,E3745-FCSY|MEX|ST_3|Cluster_NA|2017/01/01:0.0049546809):0.0143916935):0.0021044612,((((((E0189-ALCJ|MEX|ST_3|Cluster_NA|2012/01/01:0.0038569370,E0322-RJ|MEX|ST_3|Cluster_NA|2012/01/01:0.0064102055):0.0023602243,(E0257-SSI|MEX|ST_3|Cluster_NA|2012/01/01:0.0166123620,E0321-MGM|MEX|ST_3|Cluster_NA|2012/01/01:0.0094681199):0.0013589433):0.0037848977,((E0430-SABG|MEX|ST_3|Cluster_NA|2012/01/01:0.0000027755,E2827-JAR|MEX|ST_3|Cluster_NA|2016/01/01:0.0168748035):0.0037654952,((((E0774-DGS|MEX|ST_1|Cluster_NA|2012/01/01:0.0009673519,E1542-FBM|MEX|ST_3|Cluster_NA|2014/01/01:0.0033731827):0.0006900874,E1511-NGPE|MEX|ST_3|Cluster_NA|2014/01/01:0.0019748891):0.0023681347,E4238-AYLC|MEX|ST_3|Cluster_NA|2017/01/01:0.0029664625):0.0045775753,((E1268-AOF|MEX|ST_3|Cluster_NA|2013/01/01:0.0076727587,E6159-DTO|MEX|ST_3|Cluster_NA|2018/01/01:0.0143171281):0.0009837719,E1462-LVG|MEX|ST_3|Cluster_NA|2014/01/01:0.0155718283):0.0058199899):0.0008394173):0.0016236556):0.0018333770,(E0406-PCG|MEX|ST_3|Cluster_NA|2012/01/01:0.0083640602,((E2811-GPA|MEX|ST_3|Cluster_NA|2016/01/01:0.0183205511,E7210-DLM|MEX|ST_3|Cluster_NA|2018/01/01:0.0106705652):0.0019562080,E5935-FVE|MEX|ST_3|Cluster_NA|2018/01/01:0.0108324243):0.0038355714):0.0015447046):0.0065491119,E0755-JRF|MEX|ST_3|Cluster_NA|2012/01/01:0.0147884822):0.0055863099,(E0357-MBQ|MEX|ST_3|Cluster_NA|2012/01/01:0.0106830597,E3269-RMRC|MEX|ST_3|Cluster_NA|2017/01/01:0.0109760906):0.0052239562):0.0036666502):0.0006143321,E0739-JJGV|MEX|ST_3|Cluster_NA|2012/01/01:0.0161155566):0.0006843984,E0790-CCRN|MEX|ST_3|Cluster_NA|2013/01/01:0.0148385699):0.0011885689,((E1215-AMZ|MEX|ST_3|Cluster_NA|2013/01/01:0.0038241954,E1662-MSVM|MEX|ST_3|Cluster_NA|2014/01/01:0.0132535670):0.0065682982,E2169-AEH|MEX|ST_3|Cluster_NA|2015/01/01:0.0150830156):0.0052990374):0.0034196416):0.0104054599,(KEXV01031501|BR|ST_NA|Cluster_NA|2017/01/01:0.0184639845,MH355141|US|ST_NA|Cluster_NA|2014/01/01:0.0185503830):0.0061600871):0.0022836059):0.0000063588,((((((KF729924|US|ST_NA|Cluster_NA|2011/01/01:0.0000027755,KM357964|US|ST_NA|Cluster_NA|2011/01/01:0.0000027755):0.0139111963,MF457090|US|ST_NA|Cluster_NA|2013/01/01:0.0163111851):0.0098503196,MF456905|US|ST_NA|Cluster_NA|2011/01/01:0.0281767308):0.0066947632,MH789608|US|ST_NA|Cluster_NA|2016/01/01:0.0421756101):0.0001092855,(OP977496|US|ST_NA|Cluster_NA|2012/01/01:0.0414039113,(E5398-SRR|MEX|ST_3|Cluster_NA|2017/01/01:0.0019224796,E6814-JGB|MEX|ST_3|Cluster_NA|2018/01/01:0.0023022038):0.0275280456):0.0074855599):0.0008541090,(((((((E0250-AFR|MEX|ST_3|Cluster_NA|2012/01/01:0.0022072806,E0252-RRO|MEX|ST_3|Cluster_NA|2012/01/01:0.0000027755):0.0091588764,(E3421-RCI|MEX|ST_3|Cluster_NA|2017/01/01:0.0035334533,(E6952-JFC|MEX|ST_3|Cluster_NA|2018/01/01:0.0110081622,E6984-EEF|MEX|ST_3|Cluster_NA|2018/01/01:0.0022369176):0.0059524435):0.0041812228):0.0055239000,(E1203-TGH|MEX|ST_3|Cluster_NA|2013/01/01:0.0000027755,E2940-MADL|MEX|ST_3|Cluster_NA|2016/01/01:0.0025015092):0.0175214164):0.0016458528,E3372-JCHM|MEX|ST_3|Cluster_NA|2017/01/01:0.0290662478):0.0030646053,E0453-DHO|MEX|ST_3|Cluster_NA|2012/01/01:0.0237814633):0.0062307419,(E1211-JGR|MEX|ST_3|Cluster_NA|2013/01/01:0.0045295575,E1265-IGV|MEX|ST_3|Cluster_NA|2013/01/01:0.0036763277):0.0273145934):0.0020910219,(E0837-MVR|MEX|ST_3|Cluster_NA|2013/01/01:0.0210914931,E0838-BMG|MEX|ST_3|Cluster_NA|2013/01/01:0.0119688926):0.0090970588):0.0101448921):0.0038041318):0.0012913755):0.0000065826,((((((((KEXV01029679|BR|ST_NA|Cluster_NA|2015/01/01:0.0210858689,KEXV01044208|BR|ST_NA|Cluster_NA|2016/01/01:0.0404889416):0.0049454105,KEXV01036595|BR|ST_NA|Cluster_NA|2017/01/01:0.0152536183):0.0034657913,MF573252|BR|ST_NA|Cluster_NA|2011/01/01:0.0156828007):0.0036380931,(MF455685|US|ST_NA|Cluster_NA|2011/01/01:0.0053958331,MF456585|US|ST_NA|Cluster_NA|2014/01/01:0.0046100116):0.0275194587):0.0006374589,MH354955|US|ST_NA|Cluster_NA|2014/01/01:0.0302707538):0.0000061633,MG942552|US|ST_NA|Cluster_NA|2012/01/01:0.0240107904):0.0000075542,(MF455518|US|ST_NA|Cluster_NA|2011/01/01:0.0096248332,MG943419|US|ST_NA|Cluster_NA|2015/01/01:0.0138781059):0.0065506331):0.0008083511,(((((((((KEXV01040253|BR|ST_NA|Cluster_NA|2016/01/01:0.0092046593,(KEXV01041443|BR|ST_NA|Cluster_NA|2017/01/01:0.0318335910,KEXV01044645|BR|ST_NA|Cluster_NA|2016/01/01:0.0221064173):0.0041192203):0.0017072701,KEXV01040587|BR|ST_NA|Cluster_NA|2016/01/01:0.0054720656):0.0200939642,E1908-ALB|MEX|ST_3|Cluster_NA|2015/01/01:0.0396150168):0.0031492482,KEXV01045217|BR|ST_NA|Cluster_NA|2017/01/01:0.0437284801):0.0018875299,MG942980|US|ST_NA|Cluster_NA|2014/01/01:0.0357411802):0.0060472413,MH354558|US|ST_NA|Cluster_NA|2013/01/01:0.0354259258):0.0075219782,(MG942754|US|ST_NA|Cluster_NA|2013/01/01:0.0216442935,MH328224|PR|ST_NA|Cluster_NA|2016/01/01:0.0346450284):0.0076981108):0.0023798319,KY036179|US|ST_NA|Cluster_NA|2011/01/01:0.0211414857):0.0006162858,MG942339|US|ST_NA|Cluster_NA|2012/01/01:0.0307472168):0.0001846260):0.0025793510):0.0030332850,((((((((CEC-21-4467|MEX|ST_1|Cluster_NA|2021/08/04:0.0027771196,CEC-22-8939|MEX|ST_1|Cluster_NA|2022/09/09:0.0000027755):0.0109178263,(((CEC-22-6884|MEX|ST_1|Cluster_NA|2022/03/23:0.0000027755,CEC-22-6888|MEX|ST_2|Cluster_NA|2022/03/23:0.0000027755):0.0066318509,E4855-ACS|MEX|ST_1|Cluster_NA|2017/01/01:0.0034765902):0.0047199247,CEC-22-8827|MEX|ST_1|Cluster_NA|2022/09/01:0.0059778516):0.0056256883):0.0283004303,(MF457167|US|ST_NA|Cluster_NA|2013/01/01:0.0034044726,MF457242|US|ST_NA|Cluster_NA|2013/01/01:0.0008679718):0.0330633871):0.0055852606,MF455619|US|ST_NA|Cluster_NA|2014/01/01:0.0288954604):0.0010113263,(KEXV01045154|BR|ST_NA|Cluster_NA|2017/01/01:0.0200523638,E0115-CJMM|MEX|ST_3|Cluster_NA|2011/01/01:0.0270616333):0.0039615372):0.0009309977,(((((((JQ585474|CU|ST_NA|Cluster_NA|2011/01/01:0.0312715336,KEXV01037136|BR|ST_NA|Cluster_NA|2017/01/01:0.0172774850):0.0046619832,KEXV01037139|BR|ST_NA|Cluster_NA|2017/01/01:0.0279292513):0.0035941319,KEXV01029582|BR|ST_NA|Cluster_NA|2015/01/01:0.0255118054):0.0044758255,(KEXV01035089|BR|ST_NA|Cluster_NA|2017/01/01:0.0480390778,MG943238|US|ST_NA|Cluster_NA|2015/01/01:0.0397962859):0.0109461339):0.0007439515,(KEXV01034188|BR|ST_NA|Cluster_NA|2017/01/01:0.0165937226,KEXV01044579|BR|ST_NA|Cluster_NA|2016/01/01:0.0278051659):0.0060935479):0.0017560058,(((KEXV01045585|BR|ST_NA|Cluster_NA|2017/01/01:0.0495473003,KEXV01046351|BR|ST_NA|Cluster_NA|2017/01/01:0.0229228001):0.0129226140,E3839-UCR|MEX|ST_3|Cluster_NA|2017/01/01:0.0323279342):0.0030572380,MK817441|CU|ST_NA|Cluster_NA|2017/01/01:0.0238549735):0.0046992488):0.0045334279,(MF456196|US|ST_NA|Cluster_NA|2011/01/01:0.0317995789,MH353261|US|ST_NA|Cluster_NA|2011/01/01:0.0250763052):0.0073298434):0.0025321173):0.0000077283,((((CEC-21-5005|MEX|ST_1|Cluster_NA|2021/09/28:0.0077254360,CEC-22-7510|MEX|ST_2|Cluster_NA|2022/05/13:0.0115517075):0.0016224648,CEC-22-6382|MEX|ST_1|Cluster_NA|2022/02/08:0.0043508207):0.0381301163,(KEXV01029704|BR|ST_NA|Cluster_NA|2015/01/01:0.0000027755,KEXV01036760|BR|ST_NA|Cluster_NA|2016/01/01:0.0000027755):0.0756425859):0.0059378544,(((((KJ680953|US|ST_NA|Cluster_NA|2012/01/01:0.0120580783,KU190706|CA|ST_NA|Cluster_NA|2012/01/01:0.0094624068):0.0000078644,MG942942|US|ST_NA|Cluster_NA|2014/01/01:0.0076595855):0.0007872848,MG942430|US|ST_NA|Cluster_NA|2012/01/01:0.0075106307):0.0000056389,MG943092|US|ST_NA|Cluster_NA|2014/01/01:0.0233405429):0.0021367961,(MG942189|US|ST_NA|Cluster_NA|2011/01/01:0.0105070447,(MG942840|US|ST_NA|Cluster_NA|2013/01/01:0.0113551146,(MG943466|US|ST_NA|Cluster_NA|2015/01/01:0.0008705305,MG943536|US|ST_NA|Cluster_NA|2016/01/01:0.0088627794):0.0117610128):0.0029684021):0.0023500396):0.0114795677):0.0045642367):0.0011246212,((((KEXV01009165|BR|ST_NA|Cluster_NA|2015/01/01:0.0299284587,E3728-BJE|MEX|ST_3|Cluster_NA|2017/01/01:0.0222366155):0.0023153209,(((KEXV01016068|BR|ST_NA|Cluster_NA|2015/01/01:0.0235409430,KEXV01046281|BR|ST_NA|Cluster_NA|2017/01/01:0.0351507874):0.0073221188,H-0827-RMMR|HON|ST_NA|Cluster_NA|2014/01/01:0.0319360625):0.0060432906,MH789612|US|ST_NA|Cluster_NA|2016/01/01:0.0330292886):0.0016088427):0.0024813572,((((KEXV01034778|BR|ST_NA|Cluster_NA|2016/01/01:0.0032401329,KEXV01044089|BR|ST_NA|Cluster_NA|2016/01/01:0.0082532280):0.0256849092,H-0071-MMZ|HON|ST_NA|Cluster_NA|2013/01/01:0.0314828475):0.0033784109,KEXV01044650|BR|ST_NA|Cluster_NA|2016/01/01:0.0220386024):0.0032611287,MF455903|US|ST_NA|Cluster_NA|2014/01/01:0.0181461845):0.0019431679):0.0014839444,(KJ680927|US|ST_NA|Cluster_NA|2012/01/01:0.0169502401,MH353480|US|ST_NA|Cluster_NA|2012/01/01:0.0155709084):0.0041938073):0.0021394108):0.0037390216):0.0002108715):0.0021167468):0.0000027755,(KEXV01039499|BR|ST_NA|Cluster_NA|2017/01/01:0.0186207676,KEXV01046425|BR|ST_NA|Cluster_NA|2017/01/01:0.0220822819):0.0069191472):0.0000065826,((((((((((((((KC133213|VE|ST_NA|Cluster_NA|2011/01/01:0.0000027755,KC133260|VE|ST_NA|Cluster_NA|2011/01/01:0.0025304942):0.0033642283,((((((KC133214|VE|ST_NA|Cluster_NA|2011/01/01:0.0007353172,KC133247|VE|ST_NA|Cluster_NA|2011/01/01:0.0000027755):0.0000027755,KC133237|VE|ST_NA|Cluster_NA|2011/01/01:0.0007391446):0.0000027755,(KC133235|VE|ST_NA|Cluster_NA|2011/01/01:0.0000027755,KC133244|VE|ST_NA|Cluster_NA|2011/01/01:0.0007405868):0.0022160322):0.0000027755,KC133229|VE|ST_NA|Cluster_NA|2011/01/01:0.0044528852):0.0000027755,KC133234|VE|ST_NA|Cluster_NA|2011/01/01:0.0014780497):0.0043481249,(((KC133215|VE|ST_NA|Cluster_NA|2011/01/01:0.0000027755,KC133241|VE|ST_NA|Cluster_NA|2011/01/01:0.0007369720):0.0000027755,KC133233|VE|ST_NA|Cluster_NA|2011/01/01:0.0000027755):0.0039040799,KC133246|VE|ST_NA|Cluster_NA|2011/01/01:0.0067312776):0.0014050261):0.0023675792):0.0000027755,KC133259|VE|ST_NA|Cluster_NA|2011/01/01:0.0029709082):0.0022329432,(((((KC133220|VE|ST_NA|Cluster_NA|2011/01/01:0.0000065898,KC133258|VE|ST_NA|Cluster_NA|2011/01/01:0.0066712037):0.0014446311,KC133251|VE|ST_NA|Cluster_NA|2011/01/01:0.0068016798):0.0045040249,KC133228|VE|ST_NA|Cluster_NA|2011/01/01:0.0129464833):0.0007076118,KC133238|VE|ST_NA|Cluster_NA|2011/01/01:0.0059508228):0.0000065826,((KC133221|VE|ST_NA|Cluster_NA|2011/01/01:0.0041421874,(KC133224|VE|ST_NA|Cluster_NA|2011/01/01:0.0034319648,(KC133243|VE|ST_NA|Cluster_NA|2011/01/01:0.0006958134,(KC133249|VE|ST_NA|Cluster_NA|2011/01/01:0.0000027755,KC133250|VE|ST_NA|Cluster_NA|2011/01/01:0.0000027755):0.0024184196):0.0024091272):0.0020166997):0.0020761876,KC133236|VE|ST_NA|Cluster_NA|2011/01/01:0.0022781825):0.0007076449):0.0007331192):0.0000027755,(((KC133216|VE|ST_NA|Cluster_NA|2011/01/01:0.0052564864,KC133263|VE|ST_NA|Cluster_NA|2011/01/01:0.0091435603):0.0007233189,((KC133223|VE|ST_NA|Cluster_NA|2011/01/01:0.0000027755,(KC133252|VE|ST_NA|Cluster_NA|2011/01/01:0.0021953585,(KC133255|VE|ST_NA|Cluster_NA|2011/01/01:0.0000065826,KC133261|VE|ST_NA|Cluster_NA|2011/01/01:0.0046720212):0.0027858723):0.0000027755):0.0022514942,KC133239|VE|ST_NA|Cluster_NA|2011/01/01:0.0014891726):0.0022546058):0.0014764793,((KC133222|VE|ST_NA|Cluster_NA|2011/01/01:0.0067439807,KC133232|VE|ST_NA|Cluster_NA|2011/01/01:0.0007799502):0.0006908626,KC133257|VE|ST_NA|Cluster_NA|2011/01/01:0.0052572039):0.0014946377):0.0000059168):0.0007319156,KC133218|VE|ST_NA|Cluster_NA|2011/01/01:0.0029966925):0.0000056027,KC133225|VE|ST_NA|Cluster_NA|2011/01/01:0.0045022145):0.0006687897,KC133245|VE|ST_NA|Cluster_NA|2011/01/01:0.0108095235):0.0058698488,(((KC133217|VE|ST_NA|Cluster_NA|2011/01/01:0.0102636751,((KC133226|VE|ST_NA|Cluster_NA|2011/01/01:0.0000027755,KC133227|VE|ST_NA|Cluster_NA|2011/01/01:0.0022410479):0.0007356110,(KC133230|VE|ST_NA|Cluster_NA|2011/01/01:0.0030203574,((KC133253|VE|ST_NA|Cluster_NA|2011/01/01:0.0000027755,KC133256|VE|ST_NA|Cluster_NA|2011/01/01:0.0027999237):0.0000027755,KC133254|VE|ST_NA|Cluster_NA|2011/01/01:0.0000027755):0.0009197125):0.0007324958):0.0025361691):0.0045692040,((KC133231|VE|ST_NA|Cluster_NA|2011/01/01:0.0037614071,KC133242|VE|ST_NA|Cluster_NA|2011/01/01:0.0006695476):0.0049978169,(KC133240|VE|ST_NA|Cluster_NA|2011/01/01:0.0030174005,KC133262|VE|ST_NA|Cluster_NA|2011/01/01:0.0058508889):0.0012340087):0.0008029467):0.0008444437,(KC133248|VE|ST_NA|Cluster_NA|2011/01/01:0.0066394152,(KC133264|VE|ST_NA|Cluster_NA|2011/01/01:0.0063869948,KC133265|VE|ST_NA|Cluster_NA|2011/01/01:0.0022581270):0.0038350101):0.0015820369):0.0042101634):0.0208220171,(MH354499|US|ST_NA|Cluster_NA|2011/01/01:0.0000027755,MH354596|US|ST_NA|Cluster_NA|2012/01/01:0.0008013868):0.0322250889):0.0059887543,(MF457216|US|ST_NA|Cluster_NA|2013/01/01:0.0226528931,E3863-ARL|MEX|ST_3|Cluster_NA|2017/01/01:0.0265458918):0.0047762953):0.0000066700,MN971692|US|ST_NA|Cluster_NA|2016/01/01:0.0149133078):0.0029585388,(((KC470343|US|ST_NA|Cluster_NA|2011/01/01:0.0000027755,KC470352|US|ST_NA|Cluster_NA|2011/01/01:0.0000027755):0.0295685972,MF457133|US|ST_NA|Cluster_NA|2011/01/01:0.0231679023):0.0042389401,((MG942107|US|ST_NA|Cluster_NA|2011/01/01:0.0263512689,(MG942250|US|ST_NA|Cluster_NA|2011/01/01:0.0339816948,(MH354108|US|ST_NA|Cluster_NA|2014/01/01:0.0199103271,MH354652|US|ST_NA|Cluster_NA|2011/01/01:0.0245654142):0.0126317354):0.0049394718):0.0018056840,(MG942643|US|ST_NA|Cluster_NA|2013/01/01:0.0156601604,(((MG943008|US|ST_NA|Cluster_NA|2014/01/01:0.0098248366,MG943210|US|ST_NA|Cluster_NA|2014/01/01:0.0119761639):0.0138860186,MH355261|US|ST_NA|Cluster_NA|2015/01/01:0.0275096847):0.0038970346,(MH354468|US|ST_NA|Cluster_NA|2011/01/01:0.0000027755,MH354571|US|ST_NA|Cluster_NA|2012/01/01:0.0000027755):0.0244765850):0.0034025312):0.0132175987):0.0016430027):0.0009621645):0.0015557068,((((((KEXV01009125|BR|ST_NA|Cluster_NA|2015/01/01:0.0286377467,(KEXV01032004|BR|ST_NA|Cluster_NA|2017/01/01:0.0363003282,(KEXV01036149|BR|ST_NA|Cluster_NA|2016/01/01:0.0118828182,KEXV01036168|BR|ST_NA|Cluster_NA|2016/01/01:0.0199736241):0.0094600093):0.0140766229):0.0047031375,KEXV01034038|BR|ST_NA|Cluster_NA|2017/01/01:0.0443782224):0.0048632756,KX830596|US|ST_NA|Cluster_NA|2014/01/01:0.0130509487):0.0048855086,KJ598546|US|ST_NA|Cluster_NA|2011/01/01:0.0315559111):0.0024518196,((((MF457145|US|ST_NA|Cluster_NA|2012/01/01:0.0165198591,MH354731|US|ST_NA|Cluster_NA|2012/01/01:0.0194444347):0.0115135322,(MG942462|US|ST_NA|Cluster_NA|2012/01/01:0.0000079142,MG943741|US|ST_NA|Cluster_NA|2016/01/01:0.0066140842):0.0237713579):0.0036562747,E0823-JRC|MEX|ST_3|Cluster_NA|2013/01/01:0.0192619542):0.0000078290,(MG942044|US|ST_NA|Cluster_NA|2011/01/01:0.0258862177,MG942215|US|ST_NA|Cluster_NA|2011/01/01:0.0232777374):0.0070763474):0.0002572712):0.0015802052,((((KEXV01034916|BR|ST_NA|Cluster_NA|2016/01/01:0.0163765743,(KEXV01043950|BR|ST_NA|Cluster_NA|2016/01/01:0.0180605189,(KEXV01044310|BR|ST_NA|Cluster_NA|2016/01/01:0.0361469580,KEXV01044474|BR|ST_NA|Cluster_NA|2016/01/01:0.0558765225):0.0052320817):0.0052276332):0.0060125776,E0588-LGMV|MEX|ST_3|Cluster_NA|2012/01/01:0.0182342551):0.0046958506,((((((KEXV01035392|BR|ST_NA|Cluster_NA|2017/01/01:0.0094613886,KEXV01039774|BR|ST_NA|Cluster_NA|2017/01/01:0.0110538865):0.0056600783,KEXV01038789|BR|ST_NA|Cluster_NA|2016/01/01:0.0312405076):0.0147784319,(B-025-YE|BEL|ST_NA|Cluster_NA|2013/01/01:0.0257826500,E4791-MAHM|MEX|ST_3|Cluster_NA|2017/01/01:0.0399964296):0.0105147528):0.0007266750,KEXV01045834|BR|ST_NA|Cluster_NA|2017/01/01:0.0268158770):0.0003579291,KEXV01039302|BR|ST_NA|Cluster_NA|2017/01/01:0.0383596200):0.0005383078,((KU190499|CA|ST_NA|Cluster_NA|2011/01/01:0.0000027755,B-122-DG|BEL|ST_NA|Cluster_NA|2014/01/01:0.0036441558):0.0125355812,B-116-EL|BEL|ST_NA|Cluster_NA|2014/01/01:0.0124877850):0.0118424822):0.0069011471):0.0000065248,((KEXV01041109|BR|ST_NA|Cluster_NA|2016/01/01:0.0526682809,((KJ474496|PA|ST_NA|Cluster_NA|2012/01/01:0.0000027755,P-138-RL|PAN|ST_NA|Cluster_NA|2012/01/01:0.0000027755):0.0247680864,KJ474424|PA|ST_NA|Cluster_NA|2012/01/01:0.0443726905):0.0117128215):0.0061027401,((MG942581|US|ST_NA|Cluster_NA|2012/01/01:0.0315677200,E4228-LEG|MEX|ST_3|Cluster_NA|2017/01/01:0.0403123319):0.0031044340,E2754-JCX|MEX|ST_3|Cluster_NA|2016/01/01:0.0202383834):0.0037800265):0.0023555418):0.0038026714):0.0000065826):0.0007097078):0.0000075542):0.0008450067,(((((CEC-19-0294|MEX|ST_1|Cluster_NA|2019/09/13:0.0364020366,(MG942775|US|ST_NA|Cluster_NA|2013/01/01:0.0113639493,MG942803|US|ST_NA|Cluster_NA|2013/01/01:0.0293037971):0.0125802895):0.0023352738,(KEXV01043776|BR|ST_NA|Cluster_NA|2016/01/01:0.0318154327,(KY778447|US|ST_NA|Cluster_NA|2012/01/01:0.0000027755,MH832198|US|ST_NA|Cluster_NA|2012/01/01:0.0009542968):0.0455114943):0.0045797089):0.0032294773,((((((CEC-21-2425|MEX|ST_1|Cluster_NA|2021/01/20:0.0135053529,(((E3339-MAMR|MEX|ST_3|Cluster_NA|2017/01/01:0.0009415494,E5292-EOMF|MEX|ST_3|Cluster_NA|2017/01/01:0.0000027755):0.0072865522,E6841-JGUE|MEX|ST_3|Cluster_NA|2018/01/01:0.0044037101):0.0074399487,E7524-RVM|MEX|ST_3|Cluster_NA|2018/01/01:0.0035159392):0.0024775182):0.0202864084,MH078552|PE|ST_NA|Cluster_NA|2013/01/01:0.0401870186):0.0037266392,((((MH353268|US|ST_NA|Cluster_NA|2011/01/01:0.0022555961,((MH354007|US|ST_NA|Cluster_NA|2011/01/01:0.0016718657,MH354845|US|ST_NA|Cluster_NA|2013/01/01:0.0007978631):0.0084058654,((MH354445|US|ST_NA|Cluster_NA|2011/01/01:0.0000027755,((MH354614|US|ST_NA|Cluster_NA|2012/01/01:0.0007165255,MH354689|US|ST_NA|Cluster_NA|2011/01/01:0.0000027755):0.0007153647,MH354856|US|ST_NA|Cluster_NA|2014/01/01:0.0000027755):0.0029923548):0.0000072543,MH355055|US|ST_NA|Cluster_NA|2015/01/01:0.0035342289):0.0053397917):0.0015340321):0.0013683173,MH353743|US|ST_NA|Cluster_NA|2011/01/01:0.0051545119):0.0008180394,MH354865|US|ST_NA|Cluster_NA|2013/01/01:0.0106114505):0.0024258713,MH353998|US|ST_NA|Cluster_NA|2012/01/01:0.0128485197):0.0186634225):0.0013291349,(MK922723|US|ST_NA|Cluster_NA|2018/01/01:0.0282737100,MK922840|US|ST_NA|Cluster_NA|2018/01/01:0.0279968477):0.0061376306):0.0000078861,MG942282|US|ST_NA|Cluster_NA|2012/01/01:0.0215335194):0.0030569222,(((KEXV01009282|BR|ST_NA|Cluster_NA|2015/01/01:0.0012716060,KEXV01009283|BR|ST_NA|Cluster_NA|2015/01/01:0.0009900155):0.0249705135,((KEXV01032018|BR|ST_NA|Cluster_NA|2017/01/01:0.0066542124,KT737370|BR|ST_NA|Cluster_NA|2014/01/01:0.0144168454):0.0096752269,KEXV01037450|BR|ST_NA|Cluster_NA|2017/01/01:0.0266274612):0.0045122796):0.0005433241,((KEXV01029795|BR|ST_NA|Cluster_NA|2015/01/01:0.0213843221,KY037559|US|ST_NA|Cluster_NA|2012/01/01:0.0321335031):0.0047319760,MG942983|US|ST_NA|Cluster_NA|2014/01/01:0.0276296261):0.0023782258):0.0031298328):0.0000075668):0.0000079862,((KM851090|BR|ST_NA|Cluster_NA|2012/01/01:0.0006123049,KM851104|BR|ST_NA|Cluster_NA|2012/01/01:0.0024186818):0.0253019236,E1158-DCS|MEX|ST_3|Cluster_NA|2013/01/01:0.0228301075):0.0047060251):0.0000065017,((((KEXV01039764|BR|ST_NA|Cluster_NA|2017/01/01:0.0274244878,KJ680928|US|ST_NA|Cluster_NA|2012/01/01:0.0316141529):0.0025798811,KU190598|CA|ST_NA|Cluster_NA|2011/01/01:0.0085196475):0.0033297262,(((KJ474491|PA|ST_NA|Cluster_NA|2012/01/01:0.0000027755,P-133-YB|PAN|ST_NA|Cluster_NA|2012/01/01:0.0000027755):0.0273551480,KJ474635|PA|ST_NA|Cluster_NA|2013/01/01:0.0256950769):0.0128465793,MG942283|US|ST_NA|Cluster_NA|2012/01/01:0.0237914449):0.0035372005):0.0023493071,(((KU190625|CA|ST_NA|Cluster_NA|2012/01/01:0.0000027755,KU190732|CA|ST_NA|Cluster_NA|2013/01/01:0.0009727779):0.0156413984,(KU190660|CA|ST_NA|Cluster_NA|2012/01/01:0.0000065826,KU190824|CA|ST_NA|Cluster_NA|2013/01/01:0.0090910567):0.0078136398):0.0107440631,E1917-VMOH|MEX|ST_1|Cluster_NA|2015/01/01:0.0306145161):0.0067502093):0.0000066686):0.0000059535):0.0008411435,(((((((((CEC-19-0120|MEX|ST_2|Cluster_NA|2019/08/26:0.0081646586,CEC-21-2375|MEX|ST_1|Cluster_NA|2021/01/14:0.0094641591):0.0249572274,E3947-EGJ|MEX|ST_3|Cluster_NA|2017/01/01:0.0328058125):0.0052672470,KY190192|US|ST_NA|Cluster_NA|2011/01/01:0.0212423202):0.0002561167,CEC-21-5327|MEX|ST_1|Cluster_NA|2021/10/25:0.0339978395):0.0038489642,((CEC-20-1223|MEX|ST_1|Cluster_NA|2020/08/20:0.0096465178,CEC-21-5188|MEX|ST_1|Cluster_NA|2021/10/12:0.0003018096):0.0186857152,(KC470354|US|ST_NA|Cluster_NA|2011/01/01:0.0424701023,MH354796|US|ST_NA|Cluster_NA|2013/01/01:0.0358968966):0.0032918928):0.0051494140):0.0007364461,((CEC-21-4462|MEX|ST_2|Cluster_NA|2021/08/04:0.0249713732,(KJ598554|US|ST_NA|Cluster_NA|2011/01/01:0.0363546865,MG942539|US|ST_NA|Cluster_NA|2012/01/01:0.0265293544):0.0004503566):0.0047265567,(((((CEC-22-8288|MEX|ST_1|Cluster_NA|2022/07/12:0.0019450566,CEC-22-8816|MEX|ST_1|Cluster_NA|2022/09/01:0.0006573587):0.0263005306,KEXV01043727|BR|ST_NA|Cluster_NA|2016/01/01:0.0525382854):0.0008103395,MF457177|US|ST_NA|Cluster_NA|2013/01/01:0.0337225461):0.0046068748,((KEXV01031919|BR|ST_NA|Cluster_NA|2017/01/01:0.0335632497,MN528314|BR|ST_NA|Cluster_NA|2016/01/01:0.0182233595):0.0073532456,E5846-GODL|MEX|ST_3|Cluster_NA|2018/01/01:0.0372115561):0.0033715981):0.0016232812,(((KEXV01015182|BR|ST_NA|Cluster_NA|2014/01/01:0.0221023507,((MG942922|US|ST_NA|Cluster_NA|2014/01/01:0.0060328565,MG943636|US|ST_NA|Cluster_NA|2016/01/01:0.0138357627):0.0093760632,MK922939|US|ST_NA|Cluster_NA|2018/01/01:0.0147850790):0.0130840818):0.0020460547,MF455818|US|ST_NA|Cluster_NA|2012/01/01:0.0251303988):0.0021376859,MF457288|US|ST_NA|Cluster_NA|2011/01/01:0.0102607028):0.0018603206):0.0026618971):0.0054647506):0.0015475510,(((((CEC-19-0288|MEX|ST_1|Cluster_NA|2019/09/13:0.0291029114,((((CEC-19-0965|MEX|ST_2|Cluster_NA|2019/12/04:0.0127113865,(CEC-21-2474|MEX|ST_2|Cluster_NA|2021/01/26:0.0004792417,CEC-21-3943|MEX|ST_2|Cluster_NA|2021/06/10:0.0084633043):0.0061862481):0.0009873493,E4134-IFO|MEX|ST_2|Cluster_NA|2017/01/01:0.0133671546):0.0000056389,CEC-21-4547|MEX|ST_1|Cluster_NA|2021/08/12:0.0103188020):0.0159579009,((((CEC-21-3466|MEX|ST_1|Cluster_NA|2021/04/27:0.0121399987,CEC-22-8942|MEX|ST_2|Cluster_NA|2022/09/09:0.0089257957):0.0134244619,(CEC-22-6233|MEX|ST_2|Cluster_NA|2022/01/24:0.0139475298,E5683-MCR|MEX|ST_1|Cluster_NA|2017/01/01:0.0121822965):0.0080040055):0.0048006162,MK330071|US|ST_NA|Cluster_NA|2013/01/01:0.0152283298):0.0000031840,(((CEC-21-4369|MEX|ST_2|Cluster_NA|2021/07/19:0.0033890503,(CEC-22-6563|MEX|ST_2|Cluster_NA|2022/02/22:0.0007443290,CEC-22-9219|MEX|ST_2|Cluster_NA|2022/10/06:0.0091482525):0.0004780166):0.0010057687,(CEC-21-5731|MEX|ST_2|Cluster_NA|2021/11/29:0.0032854735,(CEC-22-8658|MEX|ST_2|Cluster_NA|2022/08/18:0.0014669089,CEC-22-8733|MEX|ST_1|Cluster_NA|2022/08/24:0.0066577524):0.0013351752):0.0057647445):0.0090090914,CEC-22-9163|MEX|ST_2|Cluster_NA|2022/09/30:0.0060082789):0.0102117226):0.0012924307):0.0041679185):0.0018084136,CEC-20-1175|MEX|ST_1|Cluster_NA|2020/08/17:0.0130454922):0.0044413852,CEC-22-9602|MEX|ST_2|Cluster_NA|2022/11/16:0.0370010843):0.0080080987,((CEC-21-3644|MEX|ST_2|Cluster_NA|2021/05/14:0.0079509097,((CEC-21-5718|MEX|ST_1|Cluster_NA|2021/11/29:0.0065613776,CEC-22-9332|MEX|ST_1|Cluster_NA|2022/10/19:0.0000065826):0.0011720440,CEC-22-8650|MEX|ST_2|Cluster_NA|2022/08/17:0.0014148875):0.0018959082):0.0195288875,KEXV01033497|BR|ST_NA|Cluster_NA|2017/01/01:0.0500974974):0.0050524735):0.0023529603,(((CEC-22-7814|MEX|ST_2|Cluster_NA|2022/06/03:0.0284866860,MF456131|US|ST_NA|Cluster_NA|2013/01/01:0.0325430603):0.0063440177,(CEC-22-9468|MEX|ST_1|Cluster_NA|2022/11/03:0.0369087038,KEXV01045767|BR|ST_NA|Cluster_NA|2017/01/01:0.0422704838):0.0041165593):0.0040196814,((KU190692|CA|ST_NA|Cluster_NA|2012/01/01:0.0427399093,G-0534|GUA|ST_NA|Cluster_NA|2012/01/01:0.0234273323):0.0029417994,E6425-JACC|MEX|ST_3|Cluster_NA|2018/01/01:0.0339690750):0.0043417464):0.0001174884):0.0016824228):0.0060572057,((((((CEC-19-1008|MEX|ST_1|Cluster_NA|2019/12/09:0.0222544505,CEC-21-4922|MEX|ST_1|Cluster_NA|2021/09/22:0.0189951763):0.0112305769,CEC-22-5994|MEX|ST_1|Cluster_NA|2022/01/04:0.0228961085):0.0206640210,E3399-JMAB|MEX|ST_3|Cluster_NA|2017/01/01:0.0296979711):0.0053128323,(((((((KEXV01002624|BR|ST_NA|Cluster_NA|2015/01/01:0.0325088920,KEXV01007067|BR|ST_NA|Cluster_NA|2014/01/01:0.0275870579):0.0020035458,(KEXV01006993|BR|ST_NA|Cluster_NA|2014/01/01:0.0159935807,(KEXV01034819|BR|ST_NA|Cluster_NA|2016/01/01:0.0017908732,KEXV01035050|BR|ST_NA|Cluster_NA|2017/01/01:0.0063411888):0.0029947229):0.0038179544):0.0013669927,KEXV01015937|BR|ST_NA|Cluster_NA|2015/01/01:0.0223556897):0.0088786288,KEXV01034867|BR|ST_NA|Cluster_NA|2016/01/01:0.0323687136):0.0042224295,KEXV01035178|BR|ST_NA|Cluster_NA|2017/01/01:0.0161279287):0.0120306382,(E2075-SCG|MEX|ST_3|Cluster_NA|2015/01/01:0.0478065718,E6838-CMR|MEX|ST_3|Cluster_NA|2018/01/01:0.0307022020):0.0080732684):0.0059547836,(((KEXV01015709|BR|ST_NA|Cluster_NA|2015/01/01:0.0499365859,KEXV01036508|BR|ST_NA|Cluster_NA|2016/01/01:0.0414106289):0.0056692761,((E0963-JRA|MEX|ST_1|Cluster_NA|2013/01/01:0.0143739980,E4538-PPPH|MEX|ST_3|Cluster_NA|2017/01/01:0.0104793702):0.0034568554,E0972-MGC|MEX|ST_3|Cluster_NA|2013/01/01:0.0181989466):0.0071147354):0.0067698369,((MF456060|US|ST_NA|Cluster_NA|2012/01/01:0.0148725512,(((MF456510|US|ST_NA|Cluster_NA|2011/01/01:0.0101403953,MF457187|US|ST_NA|Cluster_NA|2013/01/01:0.0072272726):0.0028876130,(MH354658|US|ST_NA|Cluster_NA|2011/01/01:0.0081774313,(MH354775|US|ST_NA|Cluster_NA|2013/01/01:0.0021942496,MH355033|US|ST_NA|Cluster_NA|2014/01/01:0.0037077965):0.0147576735):0.0076120606):0.0147633875,MF457254|US|ST_NA|Cluster_NA|2011/01/01:0.0333082369):0.0106619995):0.0053759859,(E2858-GLR|MEX|ST_3|Cluster_NA|2016/01/01:0.0225933074,E3237-ADCV|MEX|ST_3|Cluster_NA|2017/01/01:0.0292342169):0.0146435625):0.0009596888):0.0014480314):0.0017263611):0.0000067725,(((((KEXV01008296|BR|ST_NA|Cluster_NA|2014/01/01:0.0453677253,ON423279|BR|ST_NA|Cluster_NA|2018/01/01:0.0406312636):0.0073789652,KEXV01045739|BR|ST_NA|Cluster_NA|2017/01/01:0.0382795348):0.0087445782,(MF456655|US|ST_NA|Cluster_NA|2012/01/01:0.0192692652,MF456713|US|ST_NA|Cluster_NA|2015/01/01:0.0171591631):0.0079738341):0.0000068161,((KEXV01045496|BR|ST_NA|Cluster_NA|2017/01/01:0.0496014869,KY778556|US|ST_NA|Cluster_NA|2012/01/01:0.0263340620):0.0127434818,(MK922957|US|ST_NA|Cluster_NA|2018/01/01:0.0239975045,E1340-DPP|MEX|ST_3|Cluster_NA|2013/01/01:0.0416345631):0.0092521114):0.0020457871):0.0030358276,((KEXV01016394|BR|ST_NA|Cluster_NA|2015/01/01:0.0380395982,KEXV01033952|BR|ST_NA|Cluster_NA|2016/01/01:0.0318852387):0.0017804481,KU190642|CA|ST_NA|Cluster_NA|2012/01/01:0.0109972904):0.0053965853):0.0012539887):0.0010266940,(((((((((KEXV01008626|BR|ST_NA|Cluster_NA|2015/01/01:0.0000027755,KEXV01008627|BR|ST_NA|Cluster_NA|2015/01/01:0.0000027755):0.0138390615,KEXV01008655|BR|ST_NA|Cluster_NA|2015/01/01:0.0166351636):0.0007611734,KEXV01039812|BR|ST_NA|Cluster_NA|2017/01/01:0.0137965207):0.0072118481,(KEXV01029833|BR|ST_NA|Cluster_NA|2015/01/01:0.0284968198,KEXV01037509|BR|ST_NA|Cluster_NA|2016/01/01:0.0119829295):0.0190945858):0.0025496838,KY035644|US|ST_NA|Cluster_NA|2011/01/01:0.0295745738):0.0034882057,MG942951|US|ST_NA|Cluster_NA|2014/01/01:0.0235868580):0.0017570218,(MF455641|US|ST_NA|Cluster_NA|2014/01/01:0.0286516987,MF457147|US|ST_NA|Cluster_NA|2014/01/01:0.0099031711):0.0143029147):0.0000056389,(E5185-RSA|MEX|ST_1|Cluster_NA|2017/01/01:0.0251755570,E6962-MCR|MEX|ST_3|Cluster_NA|2018/01/01:0.0413890335):0.0069317755):0.0000056908,KEXV01015647|BR|ST_NA|Cluster_NA|2015/01/01:0.0337302368):0.0031709857):0.0025453956):0.0030213766,(((((((CEC-19-1001|MEX|ST_2|Cluster_NA|2019/12/09:0.0197549334,CEC-20-1995|MEX|ST_1|Cluster_NA|2020/11/11:0.0192652891):0.0129754318,CEC-21-4037|MEX|ST_2|Cluster_NA|2021/06/18:0.0306908359):0.0185363808,MG942575|US|ST_NA|Cluster_NA|2012/01/01:0.0250948200):0.0009675313,MF457141|US|ST_NA|Cluster_NA|2012/01/01:0.0271567136):0.0020313325,((KEXV01040141|BR|ST_NA|Cluster_NA|2017/01/01:0.0469846055,(MG943363|US|ST_NA|Cluster_NA|2015/01/01:0.0055441497,MG943421|US|ST_NA|Cluster_NA|2015/01/01:0.0043012600):0.0289063897):0.0070136356,KY036066|US|ST_NA|Cluster_NA|2012/01/01:0.0237377061):0.0052109572):0.0024054775,((CEC-22-9654|MEX|ST_1|Cluster_NA|2022/11/23:0.0398055217,(((KJ474392|PA|ST_NA|Cluster_NA|2012/01/01:0.0109995316,P-328-JB|PAN|ST_NA|Cluster_NA|2014/01/01:0.0092466270):0.0087744145,KJ474527|PA|ST_NA|Cluster_NA|2012/01/01:0.0035894641):0.0031592366,P-129-ZAR|PAN|ST_NA|Cluster_NA|2012/01/01:0.0224860956):0.0217311678):0.0106201479,(MF455792|US|ST_NA|Cluster_NA|2011/01/01:0.0162183264,((MF456507|US|ST_NA|Cluster_NA|2013/01/01:0.0274136919,(((MG942593|US|ST_NA|Cluster_NA|2012/01/01:0.0000027755,(MG942850|US|ST_NA|Cluster_NA|2013/01/01:0.0000027755,MG942999|US|ST_NA|Cluster_NA|2014/01/01:0.0007940990):0.0023952963):0.0020448930,MG943444|US|ST_NA|Cluster_NA|2015/01/01:0.0036212528):0.0282287308,MG943376|US|ST_NA|Cluster_NA|2015/01/01:0.0323151730):0.0047136064):0.0030372404,MG942372|US|ST_NA|Cluster_NA|2012/01/01:0.0165984517):0.0056524258):0.0005472764):0.0000067924):0.0027279231,(((KEXV01012207|BR|ST_NA|Cluster_NA|2014/01/01:0.0343489346,KEXV01038510|BR|ST_NA|Cluster_NA|2016/01/01:0.0318996545):0.0202817048,(MF457105|US|ST_NA|Cluster_NA|2013/01/01:0.0346572843,MW484894|CA|ST_NA|Cluster_NA|2013/01/01:0.0271546181):0.0051427962):0.0002144283,(((((KEXV01031857|BR|ST_NA|Cluster_NA|2017/01/01:0.0077777443,((KEXV01036038|BR|ST_NA|Cluster_NA|2016/01/01:0.0203593606,KEXV01036249|BR|ST_NA|Cluster_NA|2017/01/01:0.0109648729):0.0063893815,KEXV01036281|BR|ST_NA|Cluster_NA|2017/01/01:0.0205314781):0.0000065826):0.0030027837,KEXV01036439|BR|ST_NA|Cluster_NA|2017/01/01:0.0135894743):0.0012240109,KEXV01033426|BR|ST_NA|Cluster_NA|2017/01/01:0.0179076208):0.0113404823,KEXV01036098|BR|ST_NA|Cluster_NA|2016/01/01:0.0303469262):0.0183942708,MG942825|US|ST_NA|Cluster_NA|2013/01/01:0.0275993144):0.0003820888):0.0052853640):0.0000065141):0.0012358392):0.0000062112):0.0001407688,(((((((((((((((((((CEC-19-0426|MEX|ST_1|Cluster_NA|2019/10/02:0.0147320908,G-1399|GUA|ST_NA|Cluster_NA|2015/01/01:0.0042423123):0.0012236900,G-1221|GUA|ST_NA|Cluster_NA|2014/01/01:0.0025539007):0.0015926640,((G-1395|GUA|ST_NA|Cluster_NA|2015/01/01:0.0007179481,(((G-1799-JB|GUA|ST_NA|Cluster_NA|2016/01/01:0.0000027755,G-1844-JAMB|GUA|ST_NA|Cluster_NA|2016/01/01:0.0028617624):0.0000027755,G-1845-RLSL|GUA|ST_NA|Cluster_NA|2016/01/01:0.0009589082):0.0000027755,G-1872-EGRS|GUA|ST_NA|Cluster_NA|2016/01/01:0.0077083385):0.0028481696):0.0000027755,G-1408|GUA|ST_NA|Cluster_NA|2015/01/01:0.0007129091):0.0021936920):0.0013363643,G-1586B|GUA|ST_NA|Cluster_NA|2015/01/01:0.0087445454):0.0054706793,((G-1369|GUA|ST_NA|Cluster_NA|2014/01/01:0.0051163271,G-1442|GUA|ST_NA|Cluster_NA|2015/01/01:0.0049703000):0.0046361951,G-1400|GUA|ST_NA|Cluster_NA|2015/01/01:0.0084456395):0.0000065826):0.0000069882,((G-1322|GUA|ST_NA|Cluster_NA|2014/01/01:0.0007596154,G-1470|GUA|ST_NA|Cluster_NA|2015/01/01:0.0043054704):0.0025710747,G-1694|GUA|ST_NA|Cluster_NA|2016/01/01:0.0068136341):0.0060274560):0.0010483997,G-1779-JMIG|GUA|ST_NA|Cluster_NA|2016/01/01:0.0139968528):0.0014353486,((G-1351|GUA|ST_NA|Cluster_NA|2014/01/01:0.0007139245,G-1352|GUA|ST_NA|Cluster_NA|2014/01/01:0.0000027755):0.0075573033,G-1673|GUA|ST_NA|Cluster_NA|2015/01/01:0.0041659886):0.0097238911):0.0012955463,G-0101|GUA|ST_NA|Cluster_NA|2011/01/01:0.0079105105):0.0016657569,G-0670|GUA|ST_NA|Cluster_NA|2012/01/01:0.0038895172):0.0018264296,G-0325|GUA|ST_NA|Cluster_NA|2011/01/01:0.0141232093):0.0162141251,((KEXV01044513|BR|ST_NA|Cluster_NA|2016/01/01:0.0331980268,KEXV01046686|BR|ST_NA|Cluster_NA|2017/01/01:0.0359465880):0.0035026562,MG942601|US|ST_NA|Cluster_NA|2012/01/01:0.0326610632):0.0019143496):0.0004545882,(CEC-21-4879|MEX|ST_1|Cluster_NA|2021/09/17:0.0323563699,((((CEC-22-8750|MEX|ST_1|Cluster_NA|2022/08/25:0.0115848091,E5738-GPE|MEX|ST_3|Cluster_NA|2017/01/01:0.0094980218):0.0032123469,E6205-NPS|MEX|ST_3|Cluster_NA|2018/01/01:0.0087718987):0.0042152273,MH354637|US|ST_NA|Cluster_NA|2014/01/01:0.0063524391):0.0065352416,(((((CEC-22-9327|MEX|ST_1|Cluster_NA|2022/10/18:0.0127456879,(((E4342-CMG|MEX|ST_3|Cluster_NA|2017/01/01:0.0019167716,E5407-OCS|MEX|ST_3|Cluster_NA|2017/01/01:0.0000027755):0.0000027755,E4833-AASV|MEX|ST_3|Cluster_NA|2017/01/01:0.0028778251):0.0000027755,E4923-UEBR|MEX|ST_3|Cluster_NA|2017/01/01:0.0038424839):0.0083765084):0.0051828018,H-0735-JGMH|HON|ST_NA|Cluster_NA|2014/01/01:0.0058831086):0.0019700244,H-0340-JSGL|HON|ST_NA|Cluster_NA|2013/01/01:0.0145887575):0.0001708185,H-0661-ILR|HON|ST_NA|Cluster_NA|2014/01/01:0.0247725059):0.0009367255,((MG943082|US|ST_NA|Cluster_NA|2014/01/01:0.0092114603,(MG943423|US|ST_NA|Cluster_NA|2015/01/01:0.0072266528,MG943476|US|ST_NA|Cluster_NA|2015/01/01:0.0049556340):0.0002501137):0.0038540613,MG943346|US|ST_NA|Cluster_NA|2015/01/01:0.0036368970):0.0064233987):0.0037851420):0.0025606032):0.0110814833):0.0016340169,((KEXV01035824|BR|ST_NA|Cluster_NA|2017/01/01:0.0166254786,KEXV01036092|BR|ST_NA|Cluster_NA|2016/01/01:0.0127969885):0.0288430363,(KEXV01038671|BR|ST_NA|Cluster_NA|2016/01/01:0.0209518143,KEXV01039408|BR|ST_NA|Cluster_NA|2017/01/01:0.0024952594):0.0143544670):0.0023194419):0.0069640531,MG941993|US|ST_NA|Cluster_NA|2011/01/01:0.0155776076):0.0022710996,(((((KEXV01035605|BR|ST_NA|Cluster_NA|2017/01/01:0.0558044669,(MH354457|US|ST_NA|Cluster_NA|2011/01/01:0.0000065853,MH354560|US|ST_NA|Cluster_NA|2011/01/01:0.0031710525):0.0366014365):0.0068657945,((((E2097-JGPL|MEX|ST_1|Cluster_NA|2015/01/01:0.0049633930,E4941-GJG|MEX|ST_3|Cluster_NA|2017/01/01:0.0029213967):0.0000065826,E4317-JGRL|MEX|ST_3|Cluster_NA|2017/01/01:0.0038359692):0.0000065826,E5000-MJBC|MEX|ST_3|Cluster_NA|2017/01/01:0.0057506527):0.0003098956,E6126-YASF|MEX|ST_3|Cluster_NA|2018/01/01:0.0054773949):0.0347931372):0.0048859744,((KEXV01036762|BR|ST_NA|Cluster_NA|2016/01/01:0.0259147877,KEXV01037086|BR|ST_NA|Cluster_NA|2017/01/01:0.0094069166):0.0133781428,MF456163|US|ST_NA|Cluster_NA|2015/01/01:0.0331562968):0.0120434333):0.0024565164,((E4524-CDFG|MEX|ST_3|Cluster_NA|2017/01/01:0.0059126770,H-0888-VMV|HON|ST_NA|Cluster_NA|2014/01/01:0.0018314727):0.0039043771,(H-0063-RABP|HON|ST_NA|Cluster_NA|2013/01/01:0.0029018176,H-0170-AIME|HON|ST_NA|Cluster_NA|2013/01/01:0.0044635211):0.0008741899):0.0362058618):0.0000078040,MF456979|US|ST_NA|Cluster_NA|2012/01/01:0.0222628538):0.0045550980):0.0018023054,(((KEXV01034047|BR|ST_NA|Cluster_NA|2017/01/01:0.0161981743,MH353280|US|ST_NA|Cluster_NA|2014/01/01:0.0298392897):0.0063459300,KU190610|CA|ST_NA|Cluster_NA|2012/01/01:0.0140197398):0.0069483964,(MG943053|US|ST_NA|Cluster_NA|2014/01/01:0.0258331820,(E3607-JMHG|MEX|ST_3|Cluster_NA|2017/01/01:0.0121243636,E7201-ARM|MEX|ST_3|Cluster_NA|2018/01/01:0.0212299099):0.0137958116):0.0032994891):0.0018465677):0.0012167108,(((((KEXV01008720|BR|ST_NA|Cluster_NA|2015/01/01:0.0347706610,KEXV01035968|BR|ST_NA|Cluster_NA|2016/01/01:0.0261303133):0.0050698166,(KEXV01016257|BR|ST_NA|Cluster_NA|2015/01/01:0.0245880786,(KEXV01016412|BR|ST_NA|Cluster_NA|2015/01/01:0.0404926629,(KEXV01029676|BR|ST_NA|Cluster_NA|2015/01/01:0.0170199416,KEXV01036817|BR|ST_NA|Cluster_NA|2016/01/01:0.0355976826):0.0139140138):0.0057950140):0.0019175901):0.0052227124,((KEXV01008829|BR|ST_NA|Cluster_NA|2015/01/01:0.0224809308,E3876-JAOC|MEX|ST_3|Cluster_NA|2017/01/01:0.0424632014):0.0057048312,(KEXV01012496|BR|ST_NA|Cluster_NA|2015/01/01:0.0225604885,KEXV01045292|BR|ST_NA|Cluster_NA|2017/01/01:0.0332485142):0.0049599577):0.0049182504):0.0014079385,MG943345|US|ST_NA|Cluster_NA|2015/01/01:0.0274123792):0.0000065826,((((KEXV01009287|BR|ST_NA|Cluster_NA|2015/01/01:0.0268392000,((KEXV01012544|BR|ST_NA|Cluster_NA|2015/01/01:0.0197635415,KEXV01040213|BR|ST_NA|Cluster_NA|2016/01/01:0.0334535124):0.0000062981,KEXV01041627|BR|ST_NA|Cluster_NA|2017/01/01:0.0169842604):0.0018427758):0.0002582886,(KEXV01040987|BR|ST_NA|Cluster_NA|2016/01/01:0.0188929550,KEXV01041203|BR|ST_NA|Cluster_NA|2017/01/01:0.0181201782):0.0015500546):0.0212464942,(KEXV01030915|BR|ST_NA|Cluster_NA|2015/01/01:0.0210665379,(KEXV01036705|BR|ST_NA|Cluster_NA|2016/01/01:0.0242957505,((KEXV01036905|BR|ST_NA|Cluster_NA|2016/01/01:0.0187807419,KEXV01037445|BR|ST_NA|Cluster_NA|2017/01/01:0.0196728033):0.0109291896,KEXV01037137|BR|ST_NA|Cluster_NA|2017/01/01:0.0151041810):0.0015847164):0.0045144698):0.0098885787):0.0000027755,KEXV01038945|BR|ST_NA|Cluster_NA|2016/01/01:0.0300526155):0.0000058941):0.0024728588):0.0015238899,((((((CEC-20-1871|MEX|ST_1|Cluster_NA|2020/10/28:0.0252595159,((E0438-JAGP|MEX|ST_1|Cluster_NA|2012/01/01:0.0046622535,E4477-SSPN|MEX|ST_3|Cluster_NA|2017/01/01:0.0155333311):0.0034343142,((E3323-AHCP|MEX|ST_3|Cluster_NA|2017/01/01:0.0129608451,E5720-HBPQ|MEX|ST_3|Cluster_NA|2017/01/01:0.0052125427):0.0101325901,((E4945-FEBS|MEX|ST_3|Cluster_NA|2017/01/01:0.0021119149,E6692-SRM|MEX|ST_3|Cluster_NA|2018/01/01:0.0008434056):0.0228447681,E6691-IAAO|MEX|ST_3|Cluster_NA|2018/01/01:0.0199208384):0.0071277259):0.0000072615):0.0030976660):0.0240124566,MG942088|US|ST_NA|Cluster_NA|2011/01/01:0.0312991656):0.0010724208,((KEXV01008247|BR|ST_NA|Cluster_NA|2014/01/01:0.0237692605,KEXV01038305|BR|ST_NA|Cluster_NA|2016/01/01:0.0396739136):0.0153490041,(MG196663|US|ST_NA|Cluster_NA|2011/01/01:0.0124393904,OL519774|US|ST_NA|Cluster_NA|2019/01/01:0.0104356358):0.0314490358):0.0028402260):0.0022907128,(((KEXV01033792|BR|ST_NA|Cluster_NA|2016/01/01:0.0171348655,(KEXV01044600|BR|ST_NA|Cluster_NA|2016/01/01:0.0149963122,KEXV01045959|BR|ST_NA|Cluster_NA|2017/01/01:0.0296293518):0.0082364516):0.0034723807,(KEXV01045939|BR|ST_NA|Cluster_NA|2017/01/01:0.0215992443,ON423292|BR|ST_NA|Cluster_NA|2018/01/01:0.0316550385):0.0012934206):0.0025157195,MH355254|US|ST_NA|Cluster_NA|2014/01/01:0.0304649407):0.0059148012):0.0005232674,(((((((((KEXV01007079|BR|ST_NA|Cluster_NA|2014/01/01:0.0106954223,KEXV01034764|BR|ST_NA|Cluster_NA|2016/01/01:0.0158423035):0.0021976464,KEXV01035263|BR|ST_NA|Cluster_NA|2017/01/01:0.0215188373):0.0045931366,KEXV01035436|BR|ST_NA|Cluster_NA|2017/01/01:0.0120206574):0.0033261873,KEXV01035012|BR|ST_NA|Cluster_NA|2017/01/01:0.0230083918):0.0002772182,KEXV01034860|BR|ST_NA|Cluster_NA|2016/01/01:0.0275274696):0.0297442481,((KEXV01016156|BR|ST_NA|Cluster_NA|2015/01/01:0.0181684729,KEXV01045140|BR|ST_NA|Cluster_NA|2017/01/01:0.0370399619):0.0046754921,KEXV01046142|BR|ST_NA|Cluster_NA|2017/01/01:0.0258948062):0.0056332620):0.0034090946,((((KEXV01032905|BR|ST_NA|Cluster_NA|2016/01/01:0.0168828353,KEXV01033155|BR|ST_NA|Cluster_NA|2017/01/01:0.0217867475):0.0102937175,KEXV01033021|BR|ST_NA|Cluster_NA|2016/01/01:0.0208221734):0.0048635752,KEXV01045622|BR|ST_NA|Cluster_NA|2017/01/01:0.0418512101):0.0027106196,KEXV01033219|BR|ST_NA|Cluster_NA|2017/01/01:0.0142836734):0.0012240723):0.0012101791,(MF456375|US|ST_NA|Cluster_NA|2011/01/01:0.0130206807,MH355135|US|ST_NA|Cluster_NA|2015/01/01:0.0368009865):0.0072728620):0.0007738998,(((((KEXV01015191|BR|ST_NA|Cluster_NA|2014/01/01:0.0000027755,KEXV01015527|BR|ST_NA|Cluster_NA|2015/01/01:0.0000027755):0.0284267965,((((KEXV01034563|BR|ST_NA|Cluster_NA|2016/01/01:0.0176110114,KEXV01034696|BR|ST_NA|Cluster_NA|2016/01/01:0.0347889755):0.0050395793,(KEXV01035475|BR|ST_NA|Cluster_NA|2017/01/01:0.0167564594,KEXV01035942|BR|ST_NA|Cluster_NA|2017/01/01:0.0038242588):0.0119498737):0.0000067578,(KEXV01034567|BR|ST_NA|Cluster_NA|2016/01/01:0.0310134091,KEXV01035384|BR|ST_NA|Cluster_NA|2017/01/01:0.0238678587):0.0097188879):0.0226230580,KEXV01042763|BR|ST_NA|Cluster_NA|2016/01/01:0.0299423777):0.0097277669):0.0000059400,((((KEXV01015594|BR|ST_NA|Cluster_NA|2015/01/01:0.0004412965,KEXV01046669|BR|ST_NA|Cluster_NA|2017/01/01:0.0040824407):0.0248095638,(KEXV01043607|BR|ST_NA|Cluster_NA|2016/01/01:0.0122299308,KEXV01045905|BR|ST_NA|Cluster_NA|2017/01/01:0.0209619609):0.0135935160):0.0023409472,KEXV01033917|BR|ST_NA|Cluster_NA|2016/01/01:0.0173761993):0.0048647865,((KEXV01035383|BR|ST_NA|Cluster_NA|2017/01/01:0.0130914966,(KEXV01036984|BR|ST_NA|Cluster_NA|2016/01/01:0.0283704779,KEXV01043008|BR|ST_NA|Cluster_NA|2016/01/01:0.0305045245):0.0086616126):0.0039634569,KEXV01044685|BR|ST_NA|Cluster_NA|2016/01/01:0.0049456333):0.0020292126):0.0012475009):0.0021077515,(((((KEXV01015969|BR|ST_NA|Cluster_NA|2015/01/01:0.0295388759,(KEXV01033030|BR|ST_NA|Cluster_NA|2016/01/01:0.0183190721,(KEXV01033101|BR|ST_NA|Cluster_NA|2017/01/01:0.0451269893,KEXV01044303|BR|ST_NA|Cluster_NA|2016/01/01:0.0439587624):0.0040581759):0.0127229124):0.0075703703,(KEXV01033185|BR|ST_NA|Cluster_NA|2017/01/01:0.0371792697,(KEXV01037657|BR|ST_NA|Cluster_NA|2016/01/01:0.0309941973,(KEXV01044632|BR|ST_NA|Cluster_NA|2016/01/01:0.0162281501,KEXV01045596|BR|ST_NA|Cluster_NA|2017/01/01:0.0207286745):0.0010266805):0.0149067809):0.0031611765):0.0000073422,KEXV01045477|BR|ST_NA|Cluster_NA|2017/01/01:0.0115577920):0.0018621548,KEXV01042926|BR|ST_NA|Cluster_NA|2016/01/01:0.0217517220):0.0010469817,(KEXV01016274|BR|ST_NA|Cluster_NA|2015/01/01:0.0100281495,KEXV01044488|BR|ST_NA|Cluster_NA|2016/01/01:0.0265943239):0.0057014987):0.0030934275):0.0011373182,(KEXV01038946|BR|ST_NA|Cluster_NA|2016/01/01:0.0203634259,KEXV01043762|BR|ST_NA|Cluster_NA|2016/01/01:0.0204177122):0.0042273828):0.0039164564):0.0023715441):0.0010256987,((((((CEC-21-3657|MEX|ST_1|Cluster_NA|2021/05/18:0.0306193310,E2172-JGAR|MEX|ST_3|Cluster_NA|2015/01/01:0.0163358727):0.0094016960,MF457289|US|ST_NA|Cluster_NA|2014/01/01:0.0456935131):0.0007610251,(E3495-JRBN|MEX|ST_3|Cluster_NA|2017/01/01:0.0074994691,((E4282-LAPA|MEX|ST_3|Cluster_NA|2017/01/01:0.0000027755,(E4283-IIVV|MEX|ST_3|Cluster_NA|2017/01/01:0.0029204179,E6113-MARR|MEX|ST_3|Cluster_NA|2018/01/01:0.0051923086):0.0000027755):0.0036882661,E7245-JACS|MEX|ST_3|Cluster_NA|2018/01/01:0.0111829447):0.0134729896):0.0197469287):0.0042571888,(MH353621|US|ST_NA|Cluster_NA|2014/01/01:0.0012216870,MH354964|US|ST_NA|Cluster_NA|2014/01/01:0.0060273334):0.0268393362):0.0024607933,(KT998280|GF|ST_NA|Cluster_NA|2012/01/01:0.0226599901,KY035149|US|ST_NA|Cluster_NA|2011/01/01:0.0240022416):0.0069021686):0.0000066059,(((((((KEXV01008914|BR|ST_NA|Cluster_NA|2015/01/01:0.0031689860,KEXV01008919|BR|ST_NA|Cluster_NA|2015/01/01:0.0048455104):0.0104867303,KEXV01032038|BR|ST_NA|Cluster_NA|2016/01/01:0.0096850588):0.0152265648,(((((((KEXV01032092|BR|ST_NA|Cluster_NA|2016/01/01:0.0497961376,KEXV01032586|BR|ST_NA|Cluster_NA|2017/01/01:0.0464576888):0.0049035360,(KEXV01032382|BR|ST_NA|Cluster_NA|2016/01/01:0.0351404359,KEXV01032447|BR|ST_NA|Cluster_NA|2016/01/01:0.0360777839):0.0024774460):0.0033282496,((KEXV01037346|BR|ST_NA|Cluster_NA|2017/01/01:0.0161637938,KEXV01037347|BR|ST_NA|Cluster_NA|2017/01/01:0.0203508767):0.0177621030,KEXV01037542|BR|ST_NA|Cluster_NA|2017/01/01:0.0447105163):0.0154323190):0.0000082144,(KEXV01032348|BR|ST_NA|Cluster_NA|2016/01/01:0.0360210300,(KEXV01032371|BR|ST_NA|Cluster_NA|2016/01/01:0.0252887453,(KEXV01038844|BR|ST_NA|Cluster_NA|2016/01/01:0.0135924803,KEXV01039647|BR|ST_NA|Cluster_NA|2017/01/01:0.0191256920):0.0123067961):0.0043237315):0.0013544495):0.0035157020,((KEXV01032118|BR|ST_NA|Cluster_NA|2016/01/01:0.0338987419,KEXV01032320|BR|ST_NA|Cluster_NA|2016/01/01:0.0341907330):0.0055307499,KEXV01032444|BR|ST_NA|Cluster_NA|2016/01/01:0.0240719696):0.0007228047):0.0000065826,(((((KEXV01032099|BR|ST_NA|Cluster_NA|2016/01/01:0.0187571918,((KEXV01032281|BR|ST_NA|Cluster_NA|2016/01/01:0.0139320808,KEXV01032515|BR|ST_NA|Cluster_NA|2017/01/01:0.0008324690):0.0251392700,KY581461|BR|ST_NA|Cluster_NA|2014/01/01:0.0104915997):0.0132425247):0.0014924861,(KEXV01032173|BR|ST_NA|Cluster_NA|2016/01/01:0.0394523501,KEXV01036070|BR|ST_NA|Cluster_NA|2016/01/01:0.0323381979):0.0000460690):0.0030272716,(((KEXV01032543|BR|ST_NA|Cluster_NA|2017/01/01:0.0318814707,(KEXV01032682|BR|ST_NA|Cluster_NA|2017/01/01:0.0229322998,KEXV01045756|BR|ST_NA|Cluster_NA
```
