## Supplementary material for "HIV Transmission Dynamics in Greater Mexico City are Shaped by Dense Spatial Mixing": SF4_HIV_LARGE-SCALE.tree (part 2 of 3)

```
|2017/01/01:0.0086714750):0.0138810481):0.0025766999,KEXV01032670|BR|ST_NA|Cluster_NA|2017/01/01:0.0250231270):0.0034674677,KEXV01032763|BR|ST_NA|Cluster_NA|2017/01/01:0.0191348155):0.0019497807):0.0000065826,(((KEXV01032217|BR|ST_NA|Cluster_NA|2016/01/01:0.0110890864,KEXV01032228|BR|ST_NA|Cluster_NA|2016/01/01:0.0094215070):0.0245033259,(KEXV01032735|BR|ST_NA|Cluster_NA|2017/01/01:0.0100429455,KEXV01032777|BR|ST_NA|Cluster_NA|2017/01/01:0.0106154397):0.0188306713):0.0016878234,KEXV01032420|BR|ST_NA|Cluster_NA|2016/01/01:0.0199041646):0.0062333772):0.0000082121,(((KEXV01032403|BR|ST_NA|Cluster_NA|2016/01/01:0.0337342838,MW597036|BR|ST_NA|Cluster_NA|2015/01/01:0.0431826818):0.0018177221,KEXV01042336|BR|ST_NA|Cluster_NA|2016/01/01:0.0240097466):0.0037716809,((KEXV01038146|BR|ST_NA|Cluster_NA|2017/01/01:0.0150831277,KM851123|BR|ST_NA|Cluster_NA|2012/01/01:0.0014675219):0.0142294815,(KEXV01039001|BR|ST_NA|Cluster_NA|2016/01/01:0.0114945739,KEXV01039397|BR|ST_NA|Cluster_NA|2017/01/01:0.0116507304):0.0053099594):0.0150934865):0.0005820582):0.0021895780):0.0000057692,((KEXV01032239|BR|ST_NA|Cluster_NA|2016/01/01:0.0225443610,KEXV01032731|BR|ST_NA|Cluster_NA|2017/01/01:0.0478482878):0.0018916038,KEXV01034910|BR|ST_NA|Cluster_NA|2016/01/01:0.0198105326):0.0019848974):0.0036504314):0.0064886331,(MF456404|US|ST_NA|Cluster_NA|2011/01/01:0.0201776060,(B-018-MT|BEL|ST_NA|Cluster_NA|2013/01/01:0.0021687335,B-133-MAT|BEL|ST_NA|Cluster_NA|2015/01/01:0.0007961710):0.0334110753):0.0114167408):0.0037103710,((((((KJ474339|PA|ST_NA|Cluster_NA|2011/01/01:0.0000027755,P-063-RA|PAN|ST_NA|Cluster_NA|2011/01/01:0.0000027755):0.0064558975,P-516-CM|PAN|ST_NA|Cluster_NA|2015/01/01:0.0059850370):0.0183534287,MG943377|US|ST_NA|Cluster_NA|2015/01/01:0.0131110255):0.0064674993,(MG942994|US|ST_NA|Cluster_NA|2014/01/01:0.0072529188,MG943641|US|ST_NA|Cluster_NA|2016/01/01:0.0101966520):0.0068479279):0.0132279270,E5351-CMR|MEX|ST_3|Cluster_NA|2017/01/01:0.0258909815):0.0015154392,MF455735|US|ST_NA|Cluster_NA|2013/01/01:0.0101573614):0.0015602457):0.0007060552,(((((KU190478|CA|ST_NA|Cluster_NA|2011/01/01:0.0050536550,(KU190539|CA|ST_NA|Cluster_NA|2011/01/01:0.0070209659,KU190575|CA|ST_NA|Cluster_NA|2011/01/01:0.0000027755):0.0000064048):0.0000027755,KU190574|CA|ST_NA|Cluster_NA|2011/01/01:0.0050585485):0.0010303172,KU190508|CA|ST_NA|Cluster_NA|2011/01/01:0.0009574720):0.0236002463,KU190755|CA|ST_NA|Cluster_NA|2013/01/01:0.0315361953):0.0010516270,MF456953|US|ST_NA|Cluster_NA|2012/01/01:0.0209322327):0.0029273135):0.0000027755,((KEXV01015584|BR|ST_NA|Cluster_NA|2015/01/01:0.0367575009,KEXV01033438|BR|ST_NA|Cluster_NA|2017/01/01:0.0157546079):0.0070485326,(KEXV01043259|BR|ST_NA|Cluster_NA|2016/01/01:0.0282626038,(KY036462|US|ST_NA|Cluster_NA|2011/01/01:0.0034381434,KY037395|US|ST_NA|Cluster_NA|2012/01/01:0.0009036226):0.0154995438):0.0031292600):0.0009616091):0.0003205876):0.0011623847):0.0000063778):0.0000057008):0.0000027755,((((((KEXV01012254|BR|ST_NA|Cluster_NA|2015/01/01:0.0458383700,(KEXV01015960|BR|ST_NA|Cluster_NA|2015/01/01:0.0449476385,(KEXV01029579|BR|ST_NA|Cluster_NA|2015/01/01:0.0369065934,KEXV01032533|BR|ST_NA|Cluster_NA|2017/01/01:0.0406592200):0.0077650138):0.0034925018):0.0068125495,((KEXV01012358|BR|ST_NA|Cluster_NA|2015/01/01:0.0245483203,((KEXV01015445|BR|ST_NA|Cluster_NA|2015/01/01:0.0000027755,KEXV01015448|BR|ST_NA|Cluster_NA|2015/01/01:0.0000027755):0.0150632078,KEXV01046657|BR|ST_NA|Cluster_NA|2017/01/01:0.0101440535):0.0000061817):0.0025439996,KEXV01015684|BR|ST_NA|Cluster_NA|2015/01/01:0.0217026777):0.0233023034):0.0008468571,KEXV01042821|BR|ST_NA|Cluster_NA|2017/01/01:0.0218557814):0.0000082456,(((KEXV01012469|BR|ST_NA|Cluster_NA|2015/01/01:0.0512477846,(MG943111|US|ST_NA|Cluster_NA|2014/01/01:0.0021592385,MG943556|US|ST_NA|Cluster_NA|2016/01/01:0.0075548907):0.0316351728):0.0043059599,MF455727|US|ST_NA|Cluster_NA|2014/01/01:0.0259400320):0.0028560405,MF456188|US|ST_NA|Cluster_NA|2013/01/01:0.0292630313):0.0034923383):0.0006627961,((E0102-DAF|MEX|ST_1|Cluster_NA|2011/01/01:0.0000027755,E0166-EICN|MEX|ST_3|Cluster_NA|2011/01/01:0.0000027755):0.0175212294,E3565-GALT|MEX|ST_3|Cluster_NA|2017/01/01:0.0388784973):0.0068723064):0.0036676861,((((KEXV01015717|BR|ST_NA|Cluster_NA|2015/01/01:0.0227786274,(MF456597|US|ST_NA|Cluster_NA|2011/01/01:0.0202611364,MF457369|US|ST_NA|Cluster_NA|2011/01/01:0.0133840635):0.0049251787):0.0023769896,E5037-LEEB|MEX|ST_1|Cluster_NA|2017/01/01:0.0304802042):0.0004416256,KEXV01046306|BR|ST_NA|Cluster_NA|2017/01/01:0.0300313118):0.0042196631,(((((KY579649|US|ST_NA|Cluster_NA|2011/01/01:0.0133304083,MK580302|US|ST_NA|Cluster_NA|2017/01/01:0.0220817089):0.0058722712,((MF455741|US|ST_NA|Cluster_NA|2011/01/01:0.0217872868,MF456039|US|ST_NA|Cluster_NA|2011/01/01:0.0053712463):0.0089259573,MK580255|US|ST_NA|Cluster_NA|2017/01/01:0.0276711757):0.0030873235):0.0013864131,MF456872|US|ST_NA|Cluster_NA|2014/01/01:0.0249084658):0.0032508750,MK580270|US|ST_NA|Cluster_NA|2017/01/01:0.0363164131):0.0022031360,((((MH354396|US|ST_NA|Cluster_NA|2011/01/01:0.0028577872,MH355108|US|ST_NA|Cluster_NA|2014/01/01:0.0061652071):0.0038324760,MH354749|US|ST_NA|Cluster_NA|2012/01/01:0.0081473291):0.0077874500,((((((MH354568|US|ST_NA|Cluster_NA|2012/01/01:0.0088429907,MH355016|US|ST_NA|Cluster_NA|2015/01/01:0.0096575333):0.0018877589,MH355174|US|ST_NA|Cluster_NA|2015/01/01:0.0007434895):0.0000076843,MH355001|US|ST_NA|Cluster_NA|2014/01/01:0.0053464448):0.0014669463,KY036981|US|ST_NA|Cluster_NA|2011/01/01:0.0048925708):0.0006963318,(MH355050|US|ST_NA|Cluster_NA|2014/01/01:0.0014377333,MH355203|US|ST_NA|Cluster_NA|2015/01/01:0.0022193474):0.0068510082):0.0068887021,MH354828|US|ST_NA|Cluster_NA|2013/01/01:0.0231376789):0.0030756322):0.0090153430,(MH354739|US|ST_NA|Cluster_NA|2015/01/01:0.0015841413,MH354855|US|ST_NA|Cluster_NA|2013/01/01:0.0032022168):0.0229075347):0.0047606514):0.0034615209):0.0003776397):0.0000062042):0.0011593609,((((((KEXV01037502|BR|ST_NA|Cluster_NA|2016/01/01:0.0228442172,KEXV01037570|BR|ST_NA|Cluster_NA|2017/01/01:0.0252092669):0.0148856872,(KEXV01037552|BR|ST_NA|Cluster_NA|2017/01/01:0.0192148033,(KEXV01037587|BR|ST_NA|Cluster_NA|2017/01/01:0.0209289554,MN509096|BR|ST_NA|Cluster_NA|2014/01/01:0.0243558235):0.0009039406):0.0027732401):0.0224220570,(((MF455876|US|ST_NA|Cluster_NA|2011/01/01:0.0170986616,MF457176|US|ST_NA|Cluster_NA|2013/01/01:0.0042478515):0.0045464732,MF456415|US|ST_NA|Cluster_NA|2011/01/01:0.0076269370):0.0274794422,MF456671|US|ST_NA|Cluster_NA|2014/01/01:0.0243936055):0.0084386679):0.0011433749,(KEXV01044207|BR|ST_NA|Cluster_NA|2016/01/01:0.0736866588,MT741178|MQ|ST_NA|Cluster_NA|2011/01/01:0.0351156283):0.0073093043):0.0001655424,((MF455631|US|ST_NA|Cluster_NA|2011/01/01:0.0012259247,MF455761|US|ST_NA|Cluster_NA|2011/01/01:0.0039246436):0.0102344326,MF456558|US|ST_NA|Cluster_NA|2015/01/01:0.0055750157):0.0258209236):0.0005482098,(KEXV01046144|BR|ST_NA|Cluster_NA|2017/01/01:0.0274607295,MF455603|US|ST_NA|Cluster_NA|2013/01/01:0.0151252872):0.0064219113):0.0020432928):0.0000070064,(((((((((((KEXV01002732|BR|ST_NA|Cluster_NA|2015/01/01:0.0276980773,(((((KEXV01002768|BR|ST_NA|Cluster_NA|2015/01/01:0.0160127280,(KEXV01032858|BR|ST_NA|Cluster_NA|2016/01/01:0.0172229083,KEXV01035030|BR|ST_NA|Cluster_NA|2017/01/01:0.0239908658):0.0036394379):0.0012149277,((KEXV01033245|BR|ST_NA|Cluster_NA|2017/01/01:0.0096799287,KEXV01033306|BR|ST_NA|Cluster_NA|2016/01/01:0.0160003700):0.0056088816,(KEXV01034343|BR|ST_NA|Cluster_NA|2017/01/01:0.0299395462,KEXV01034356|BR|ST_NA|Cluster_NA|2017/01/01:0.0109477913):0.0048645913):0.0000065898):0.0036486831,KF782770|BR|ST_NA|Cluster_NA|2012/01/01:0.0135759200):0.0056539075,((((KEXV01034282|BR|ST_NA|Cluster_NA|2016/01/01:0.0190296987,KEXV01034469|BR|ST_NA|Cluster_NA|2017/01/01:0.0124299228):0.0031083571,(KEXV01034409|BR|ST_NA|Cluster_NA|2017/01/01:0.0310264240,(KEXV01036026|BR|ST_NA|Cluster_NA|2016/01/01:0.0179037107,KEXV01036107|BR|ST_NA|Cluster_NA|2016/01/01:0.0217826993):0.0190115037):0.0024142537):0.0017428349,ON423277|BR|ST_NA|Cluster_NA|2018/01/01:0.0164344411):0.0018065550,KEXV01034365|BR|ST_NA|Cluster_NA|2017/01/01:0.0438576090):0.0049355747):0.0015358384,((KEXV01033579|BR|ST_NA|Cluster_NA|2016/01/01:0.0040448085,(KEXV01035073|BR|ST_NA|Cluster_NA|2017/01/01:0.0033586303,KEXV01035212|BR|ST_NA|Cluster_NA|2017/01/01:0.0080678467):0.0019994086):0.0305955352,KF782728|BR|ST_NA|Cluster_NA|2012/01/01:0.0162208862):0.0028328154):0.0036764205):0.0091842124,E1210-JLL|MEX|ST_3|Cluster_NA|2013/01/01:0.0316530119):0.0041914329,((MH354380|US|ST_NA|Cluster_NA|2011/01/01:0.0117028541,MH355329|US|ST_NA|Cluster_NA|2011/01/01:0.0099527472):0.0335829768,(((MH354993|US|ST_NA|Cluster_NA|2015/01/01:0.0044753428,MH355107|US|ST_NA|Cluster_NA|2015/01/01:0.0067846349):0.0007365052,MH355201|US|ST_NA|Cluster_NA|2014/01/01:0.0044521211):0.0027919222,MH355030|US|ST_NA|Cluster_NA|2014/01/01:0.0060040945):0.0304462632):0.0023647099):0.0035214926,((MF456022|US|ST_NA|Cluster_NA|2014/01/01:0.0061094024,MF456152|US|ST_NA|Cluster_NA|2012/01/01:0.0167735176):0.0168530738,MF456269|US|ST_NA|Cluster_NA|2012/01/01:0.0100563067):0.0028363620):0.0017778512,(KEXV01045155|BR|ST_NA|Cluster_NA|2017/01/01:0.0222545854,MK580274|US|ST_NA|Cluster_NA|2016/01/01:0.0259741824):0.0022905520):0.0013204471,((KEXV01008524|BR|ST_NA|Cluster_NA|2015/01/01:0.0373669867,KEXV01036132|BR|ST_NA|Cluster_NA|2016/01/01:0.0569984223):0.0027111621,(MF456176|US|ST_NA|Cluster_NA|2014/01/01:0.0154930829,MF457251|US|ST_NA|Cluster_NA|2014/01/01:0.0178281281):0.0093192264):0.0033140865):0.0000056389,MF456150|US|ST_NA|Cluster_NA|2012/01/01:0.0076132347):0.0023308882,KJ598545|US|ST_NA|Cluster_NA|2011/01/01:0.0200033484):0.0000061231,((((KEXV01046364|BR|ST_NA|Cluster_NA|2017/01/01:0.0110607282,G-0390|GUA|ST_NA|Cluster_NA|2011/01/01:0.0139542856):0.0019735910,((((((MG942077|US|ST_NA|Cluster_NA|2011/01/01:0.0171678910,MG943729|US|ST_NA|Cluster_NA|2016/01/01:0.0218052206):0.0112899903,((MG942864|US|ST_NA|Cluster_NA|2013/01/01:0.0125234423,E7227-JMAA|MEX|ST_3|Cluster_NA|2018/01/01:0.0239793991):0.0045644360,(MG943774|US|ST_NA|Cluster_NA|2016/01/01:0.0172076137,MH355077|US|ST_NA|Cluster_NA|2015/01/01:0.0107525969):0.0125371392):0.0000077710):0.0000056389,KY036984|US|ST_NA|Cluster_NA|2011/01/01:0.0210116028):0.0012372046,MG943533|US|ST_NA|Cluster_NA|2016/01/01:0.0246800797):0.0054243724,MG942887|US|ST_NA|Cluster_NA|2014/01/01:0.0253070272):0.0030306757,(KY037634|US|ST_NA|Cluster_NA|2012/01/01:0.0153886669,MH789606|US|ST_NA|Cluster_NA|2016/01/01:0.0150110560):0.0074506354):0.0077864502):0.0022835437,(((KJ474399|PA|ST_NA|Cluster_NA|2012/01/01:0.0159847169,MF456900|US|ST_NA|Cluster_NA|2011/01/01:0.0240212690):0.0046691097,(MH354724|US|ST_NA|Cluster_NA|2012/01/01:0.0240417655,MH355238|US|ST_NA|Cluster_NA|2014/01/01:0.0285306988):0.0013431443):0.0000073476,((MF457006|US|ST_NA|Cluster_NA|2011/01/01:0.0172630799,MF457023|US|ST_NA|Cluster_NA|2012/01/01:0.0111388466):0.0026761076,(MH353239|US|ST_NA|Cluster_NA|2011/01/01:0.0351769254,MH355304|US|ST_NA|Cluster_NA|2013/01/01:0.0245474172):0.0032614549):0.0017560144):0.0019020389):0.0006110694,(MG942491|US|ST_NA|Cluster_NA|2012/01/01:0.0089907161,(MG943303|US|ST_NA|Cluster_NA|2015/01/01:0.0308675790,KY035564|US|ST_NA|Cluster_NA|2011/01/01:0.0356058584):0.0032596569):0.0053935896):0.0023613341):0.0012691858,(((((((KEXV01009031|BR|ST_NA|Cluster_NA|2015/01/01:0.0409215250,KEXV01038239|BR|ST_NA|Cluster_NA|2016/01/01:0.0378328063):0.0092577755,MF457099|US|ST_NA|Cluster_NA|2012/01/01:0.0161607977):0.0036077919,(((KEXV01016401|BR|ST_NA|Cluster_NA|2015/01/01:0.0373397535,KEXV01043479|BR|ST_NA|Cluster_NA|2016/01/01:0.0352683447):0.0109230510,(KEXV01036091|BR|ST_NA|Cluster_NA|2016/01/01:0.0185858002,(((KEXV01043039|BR|ST_NA|Cluster_NA|2016/01/01:0.0205603436,KEXV01045745|BR|ST_NA|Cluster_NA|2017/01/01:0.0197852603):0.0073768362,MF457000|US|ST_NA|Cluster_NA|2011/01/01:0.0385136168):0.0066688688,KF701006|BR|ST_NA|Cluster_NA|2012/01/01:0.0243694855):0.0009400132):0.0020203788):0.0000077494,(((KEXV01039191|BR|ST_NA|Cluster_NA|2017/01/01:0.0213815111,KEXV01039815|BR|ST_NA|Cluster_NA|2017/01/01:0.0167523632):0.0186787107,(KEXV01044325|BR|ST_NA|Cluster_NA|2016/01/01:0.0218108015,KEXV01044330|BR|ST_NA|Cluster_NA|2016/01/01:0.0186531279):0.0062623567):0.0084840335,KEXV01045647|BR|ST_NA|Cluster_NA|2017/01/01:0.0390879617):0.0074912312):0.0009953302):0.0008325831,((((((((MH352905|US|ST_NA|Cluster_NA|2012/01/01:0.0000065826,MH354774|US|ST_NA|Cluster_NA|2013/01/01:0.0056454207):0.0127205725,MH354918|US|ST_NA|Cluster_NA|2013/01/01:0.0113178857):0.0066278616,(((((((((((((((MH354312|US|ST_NA|Cluster_NA|2012/01/01:0.0035231663,MH355194|US|ST_NA|Cluster_NA|2014/01/01:0.0072222296):0.0012244040,(((MH354411|US|ST_NA|Cluster_NA|2011/01/01:0.0022862923,MH354667|US|ST_NA|Cluster_NA|2011/01/01:0.0000027755):0.0006090159,((MH354551|US|ST_NA|Cluster_NA|2014/01/01:0.0014676700,MH354657|US|ST_NA|Cluster_NA|2011/01/01:0.0014562203):0.0008467576,MH355110|US|ST_NA|Cluster_NA|2014/01/01:0.0116814654):0.0014434912):0.0000027755,MH354494|US|ST_NA|Cluster_NA|2011/01/01:0.0007373584):0.0021798258):0.0000027755,MH354465|US|ST_NA|Cluster_NA|2011/01/01:0.0007353836):0.0022220740,((MH354372|US|ST_NA|Cluster_NA|2013/01/01:0.0000065826,(MH354776|US|ST_NA|Cluster_NA|2013/01/01:0.0010046417,MH354923|US|ST_NA|Cluster_NA|2013/01/01:0.0000027755):0.0036678588):0.0019747910,(MH355079|US|ST_NA|Cluster_NA|2014/01/01:0.0074704599,MH355176|US|ST_NA|Cluster_NA|2015/01/01:0.0030657483):0.0021579743):0.0006432108):0.0000065826,MH354471|US|ST_NA|Cluster_NA|2013/01/01:0.0051972696):0.0011189346,(MH355093|US|ST_NA|Cluster_NA|2015/01/01:0.0075538157,MH355189|US|ST_NA|Cluster_NA|2014/01/01:0.0112781574):0.0001321052):0.0011164949,MH355164|US|ST_NA|Cluster_NA|2014/01/01:0.0119208259):0.0000027755,(((((MH354747|US|ST_NA|Cluster_NA|2012/01/01:0.0007199400,MH354982|US|ST_NA|Cluster_NA|2014/01/01:0.0007229183):0.0000027755,MH354800|US|ST_NA|Cluster_NA|2013/01/01:0.0007249155):0.0000027755,MH354799|US|ST_NA|Cluster_NA|2013/01/01:0.0007223743):0.0057436990,MH354786|US|ST_NA|Cluster_NA|2013/01/01:0.0000027755):0.0008096640,MH355091|US|ST_NA|Cluster_NA|2015/01/01:0.0045211044):0.0007737568):0.0000027755,MH354675|US|ST_NA|Cluster_NA|2011/01/01:0.0014787315):0.0014277896,MH354992|US|ST_NA|Cluster_NA|2015/01/01:0.0167388169):0.0016862725,MH354371|US|ST_NA|Cluster_NA|2014/01/01:0.0042958366):0.0014508910,MH354703|US|ST_NA|Cluster_NA|2012/01/01:0.0074279122):0.0086191329,(MH354422|US|ST_NA|Cluster_NA|2011/01/01:0.0009390088,MH355136|US|ST_NA|Cluster_NA|2014/01/01:0.0029292927):0.0042874550):0.0034374448,MH354953|US|ST_NA|Cluster_NA|2013/01/01:0.0056578930):0.0104631586,MH355255|US|ST_NA|Cluster_NA|2014/01/01:0.0271727778):0.0054101857):0.0000056085,(MH353411|US|ST_NA|Cluster_NA|2014/01/01:0.0097192753,MH354789|US|ST_NA|Cluster_NA|2013/01/01:0.0157249595):0.0045943003):0.0009699281,((MH353041|US|ST_NA|Cluster_NA|2014/01/01:0.0149146842,MH354825|US|ST_NA|Cluster_NA|2013/01/01:0.0130057369):0.0027775164,((MH353063|US|ST_NA|Cluster_NA|2011/01/01:0.0157863604,MH354721|US|ST_NA|Cluster_NA|2012/01/01:0.0133573473):0.0009123218,(MH354792|US|ST_NA|Cluster_NA|2013/01/01:0.0000068928,MH354805|US|ST_NA|Cluster_NA|2013/01/01:0.0073264481):0.0148196744):0.0066773122):0.0000056389):0.0007492310,MH353628|US|ST_NA|Cluster_NA|2013/01/01:0.0242982892):0.0007169962,(MH354279|US|ST_NA|Cluster_NA|2014/01/01:0.0142426323,(MH354332|US|ST_NA|Cluster_NA|2013/01/01:0.0000027755,((MH354729|US|ST_NA|Cluster_NA|2013/01/01:0.0030745256,(MH355166|US|ST_NA|Cluster_NA|2014/01/01:0.0014618364,MH355266|US|ST_NA|Cluster_NA|2014/01/01:0.0022036979):0.0029623450):0.0006805233,MH354780|US|ST_NA|Cluster_NA|2013/01/01:0.0000027755):0.0000027755):0.0130251933):0.0030064640):0.0034137891,((MH353654|US|ST_NA|Cluster_NA|2012/01/01:0.0000027755,MH355177|US|ST_NA|Cluster_NA|2015/01/01:0.0052706014):0.0015299118,MH355056|US|ST_NA|Cluster_NA|2015/01/01:0.0051488305):0.0200610916):0.0093519016):0.0016404096,((((KEXV01032863|BR|ST_NA|Cluster_NA|2016/01/01:0.0255430953,KEXV01032880|BR|ST_NA|Cluster_NA|2016/01/01:0.0270977382):0.0210252333,MF455672|US|ST_NA|Cluster_NA|2011/01/01:0.0293173378):0.0078527160,KJ598563|US|ST_NA|Cluster_NA|2012/01/01:0.0199159290):0.0040165246,(E1489-FVO|MEX|ST_3|Cluster_NA|2014/01/01:0.0158943162,E3272-HBB|MEX|ST_3|Cluster_NA|2017/01/01:0.0204235998):0.0101256865):0.0026963526):0.0000073094,((((KEXV01015939|BR|ST_NA|Cluster_NA|2015/01/01:0.0229480321,KJ474223|PA|ST_NA|Cluster_NA|2011/01/01:0.0212816655):0.0035181876,(((((((KU190496|CA|ST_NA|Cluster_NA|2011/01/01:0.0000027755,KU190803|CA|ST_NA|Cluster_NA|2013/01/01:0.0049312949):0.0000027755,KU190562|CA|ST_NA|Cluster_NA|2011/01/01:0.0000027755):0.0000027755,KU190498|CA|ST_NA|Cluster_NA|2011/01/01:0.0000027755):0.0000027755,KU190697|CA|ST_NA|Cluster_NA|2012/01/01:0.0030586511):0.0000027755,KU190639|CA|ST_NA|Cluster_NA|2012/01/01:0.0009907925):0.0018670104,KU190656|CA|ST_NA|Cluster_NA|2012/01/01:0.0012644301):0.0300118882,(MH354539|US|ST_NA|Cluster_NA|2014/01/01:0.0000027755,MH355112|US|ST_NA|Cluster_NA|2014/01/01:0.0000027755):0.0293861201):0.0042454204):0.0000069443,((KEXV01046236|BR|ST_NA|Cluster_NA|2017/01/01:0.0401823183,MH353317|US|ST_NA|Cluster_NA|2014/01/01:0.0138137555):0.0071772146,((MF456984|US|ST_NA|Cluster_NA|2012/01/01:0.0277403229,(MH354067|US|ST_NA|Cluster_NA|2012/01/01:0.0070628934,MH354384|US|ST_NA|Cluster_NA|2011/01/01:0.0058858722):0.0149198255):0.0032192385,((MH354613|US|ST_NA|Cluster_NA|2012/01/01:0.0000069604,MH354798|US|ST_NA|Cluster_NA|2013/01/01:0.0023639484):0.0059345205,MH355153|US|ST_NA|Cluster_NA|2015/01/01:0.0074374291):0.0202887398):0.0011020379):0.0081686281):0.0018366690,MF456960|US|ST_NA|Cluster_NA|2013/01/01:0.0108486738):0.0006120045):0.0007647913,((((((((KEXV01032276|BR|ST_NA|Cluster_NA|2016/01/01:0.0560704148,KEXV01036474|BR|ST_NA|Cluster_NA|2017/01/01:0.0490465584):0.0117170585,(MF456518|US|ST_NA|Cluster_NA|2012/01/01:0.0160568190,MF456521|US|ST_NA|Cluster_NA|2013/01/01:0.0144516548):0.0226723649):0.0000069640,(MG943575|US|ST_NA|Cluster_NA|2016/01/01:0.0216835901,E0919-EIB|MEX|ST_3|Cluster_NA|2013/01/01:0.0361112061):0.0039550026):0.0006964864,(((((KEXV01036541|BR|ST_NA|Cluster_NA|2016/01/01:0.0435440868,(E0004-AHA|MEX|ST_2|Cluster_NA|2011/01/01:0.0124381165,E7370-JFUG|MEX|ST_3|Cluster_NA|2018/01/01:0.0218169215):0.0166122192):0.0000066062,E7208-CGS|MEX|ST_3|Cluster_NA|2018/01/01:0.0298533115):0.0027451468,E0763-HCH|MEX|ST_3|Cluster_NA|2012/01/01:0.0253850229):0.0135082110,(G-1870-PACJ|GUA|ST_NA|Cluster_NA|2016/01/01:0.0303599725,P-569-UB|PAN|ST_NA|Cluster_NA|2016/01/01:0.0364229077):0.0118705149):0.0016016154,(MH354877|US|ST_NA|Cluster_NA|2013/01/01:0.0031459178,MH355196|US|ST_NA|Cluster_NA|2014/01/01:0.0106499969):0.0219661731):0.0018981593):0.0038646212,(MF456209|US|ST_NA|Cluster_NA|2011/01/01:0.0075445012,(MF456445|US|ST_NA|Cluster_NA|2012/01/01:0.0357777250,MF456781|US|ST_NA|Cluster_NA|2011/01/01:0.0036899499):0.0051656499):0.0144365100):0.0000067690,(((MG943348|US|ST_NA|Cluster_NA|2015/01/01:0.0000027755,MN971734|US|ST_NA|Cluster_NA|2017/01/01:0.0000027755):0.0121844448,MG943378|US|ST_NA|Cluster_NA|2015/01/01:0.0222646931):0.0087419526,(MG943395|US|ST_NA|Cluster_NA|2015/01/01:0.0228235896,MH830576|US|ST_NA|Cluster_NA|2012/01/01:0.0302747746):0.0062576440):0.0017136203):0.0009734970,((KEXV01041969|BR|ST_NA|Cluster_NA|2016/01/01:0.0341011599,MH354569|US|ST_NA|Cluster_NA|2014/01/01:0.0231435805):0.0018525914,MH355097|US|ST_NA|Cluster_NA|2014/01/01:0.0167898088):0.0046594147):0.0014470758,(MF456120|US|ST_NA|Cluster_NA|2015/01/01:0.0330547137,MF456378|US|ST_NA|Cluster_NA|2011/01/01:0.0208586970):0.0030426742):0.0000027755):0.0007731199):0.0000027755,(KJ474600|PA|ST_NA|Cluster_NA|2013/01/01:0.0369589278,MF455532|US|ST_NA|Cluster_NA|2014/01/01:0.0086960087):0.0035613004):0.0021772105):0.0000027755,MF457043|US|ST_NA|Cluster_NA|2012/01/01:0.0041912036):0.0000057358,KEXV01038558|BR|ST_NA|Cluster_NA|2016/01/01:0.0032457254):0.0011604263,((((((((((((CEC-19-0171|MEX|ST_1|Cluster_NA|2019/09/04:0.0000027755,CEC-19-0174|MEX|ST_2|Cluster_NA|2019/09/04:0.0000027755):0.0453570517,MF455642|US|ST_NA|Cluster_NA|2014/01/01:0.0207666970):0.0028106063,(KY579723|US|ST_NA|Cluster_NA|2013/01/01:0.0384943481,MK580184|US|ST_NA|Cluster_NA|2016/01/01:0.0310275440):0.0024055040):0.0073964815,(KEXV01033491|BR|ST_NA|Cluster_NA|2017/01/01:0.0191244716,MH355043|US|ST_NA|Cluster_NA|2015/01/01:0.0349268775):0.0067521096):0.0008575512,(((((CEC-21-3618|MEX|ST_2|Cluster_NA|2021/05/12:0.0145762513,E2783-CASB|MEX|ST_1|Cluster_NA|2016/01/01:0.0066486133):0.0045667179,CEC-22-7680|MEX|ST_1|Cluster_NA|2022/05/25:0.0210210292):0.0165103832,MK580304|US|ST_NA|Cluster_NA|2017/01/01:0.0386214264):0.0020450711,(MF456716|US|ST_NA|Cluster_NA|2011/01/01:0.0337130419,H-1410-CMGH|HON|ST_NA|Cluster_NA|2015/01/01:0.0360351899):0.0032471720):0.0062790388,(KEXV01045984|BR|ST_NA|Cluster_NA|2017/01/01:0.0232075075,(MH354710|US|ST_NA|Cluster_NA|2012/01/01:0.0000065826,MH354730|US|ST_NA|Cluster_NA|2012/01/01:0.0061715016):0.0244030761):0.0064560627):0.0009062270):0.0020669510,MG942029|US|ST_NA|Cluster_NA|2011/01/01:0.0089158248):0.0000072925,(((CEC-20-2256|MEX|ST_2|Cluster_NA|2020/12/10:0.0107320556,(CEC-22-9432|MEX|ST_1|Cluster_NA|2022/10/27:0.0000065826,CEC-22-9433|MEX|ST_2|Cluster_NA|2022/10/27:0.0053412242):0.0116484987):0.0253602141,((((KEXV01007074|BR|ST_NA|Cluster_NA|2014/01/01:0.0238575297,KEXV01038430|BR|ST_NA|Cluster_NA|2016/01/01:0.0119867655):0.0172417515,KEXV01042062|BR|ST_NA|Cluster_NA|2016/01/01:0.0282892742):0.0014113062,(MF457153|US|ST_NA|Cluster_NA|2013/01/01:0.0188055972,MF457229|US|ST_NA|Cluster_NA|2014/01/01:0.0211488863):0.0220256861):0.0054887843,(KEXV01037725|BR|ST_NA|Cluster_NA|2016/01/01:0.0383371295,MG942955|US|ST_NA|Cluster_NA|2014/01/01:0.0231293661):0.0035441100):0.0000056443):0.0026444957,((KEXV01032072|BR|ST_NA|Cluster_NA|2016/01/01:0.0163892569,KEXV01032171|BR|ST_NA|Cluster_NA|2016/01/01:0.0027965415):0.0296196065,((KEXV01037562|BR|ST_NA|Cluster_NA|2017/01/01:0.0383839095,(KF700994|BR|ST_NA|Cluster_NA|2012/01/01:0.0119279631,KF701001|BR|ST_NA|Cluster_NA|2012/01/01:0.0030724407):0.0040494397):0.0113299810,KEXV01043276|BR|ST_NA|Cluster_NA|2016/01/01:0.0403857005):0.0068073655):0.0023506094):0.0020721012):0.0000063955,(((((CEC-20-1140|MEX|ST_1|Cluster_NA|2020/08/13:0.0197784092,E6608-ERR|MEX|ST_3|Cluster_NA|2018/01/01:0.0235670297):0.0228723611,((KJ722865|US|ST_NA|Cluster_NA|2011/01/01:0.0279501741,MG942751|US|ST_NA|Cluster_NA|2013/01/01:0.0143326116):0.0020953399,MH354661|US|ST_NA|Cluster_NA|2011/01/01:0.0323683252):0.0020893592):0.0000059166,(MG942937|US|ST_NA|Cluster_NA|2014/01/01:0.0212308861,E7373-MAP|MEX|ST_3|Cluster_NA|2018/01/01:0.0319895133):0.0056929783):0.0020400830,((KEXV01037748|BR|ST_NA|Cluster_NA|2016/01/01:0.0283552533,KM851116|BR|ST_NA|Cluster_NA|2012/01/01:0.0000071126):0.0256894301,E5211-GMA|MEX|ST_3|Cluster_NA|2017/01/01:0.0225847179):0.0136074625):0.0022470716,((((((KEXV01015935|BR|ST_NA|Cluster_NA|2015/01/01:0.0156370693,KEXV01044021|BR|ST_NA|Cluster_NA|2016/01/01:0.0138182097):0.0142461187,E5192-OMI|MEX|ST_3|Cluster_NA|2017/01/01:0.0230013265):0.0066060010,OR736960|US|ST_NA|Cluster_NA|2015/01/01:0.0351496212):0.0008031373,(MF456859|US|ST_NA|Cluster_NA|2013/01/01:0.0198298358,(((MG942304|US|ST_NA|Cluster_NA|2012/01/01:0.0000027755,MN971701|US|ST_NA|Cluster_NA|2017/01/01:0.0049654212):0.0074918780,MG942901|US|ST_NA|Cluster_NA|2014/01/01:0.0032313420):0.0124375649,MG942395|US|ST_NA|Cluster_NA|2012/01/01:0.0162892066):0.0011179311):0.0017589854):0.0016988565,(KEXV01032030|BR|ST_NA|Cluster_NA|2017/01/01:0.0290059178,((KEXV01044272|BR|ST_NA|Cluster_NA|2016/01/01:0.0242710660,MG942135|US|ST_NA|Cluster_NA|2011/01/01:0.0195740186):0.0051209313,(MF455780|US|ST_NA|Cluster_NA|2013/01/01:0.0169293886,MF456450|US|ST_NA|Cluster_NA|2011/01/01:0.0238506398):0.0115553263):0.0019812663):0.0000078642):0.0000075971,((KEXV01031879|BR|ST_NA|Cluster_NA|2017/01/01:0.0320960670,KEXV01032780|BR|ST_NA|Cluster_NA|2017/01/01:0.0054725406):0.0305129799,(KY819144|US|ST_NA|Cluster_NA|2013/01/01:0.0216533093,MH789630|US|ST_NA|Cluster_NA|2016/01/01:0.0298553230):0.0062322261):0.0030194500):0.0018223371):0.0033067789):0.0006765913,((((((((CEC-21-4123|MEX|ST_1|Cluster_NA|2021/06/28:0.0278615632,MH355269|US|ST_NA|Cluster_NA|2014/01/01:0.0142153999):0.0046954593,(((KEXV01043335|BR|ST_NA|Cluster_NA|2016/01/01:0.0374474654,KEXV01046607|BR|ST_NA|Cluster_NA|2017/01/01:0.0023896213):0.0149401496,KY549841|BR|ST_NA|Cluster_NA|2012/01/01:0.0116107312):0.0052336785,KEXV01045723|BR|ST_NA|Cluster_NA|2017/01/01:0.0299717313):0.0135081843):0.0010412098,((KEXV01029569|BR|ST_NA|Cluster_NA|2015/01/01:0.0426103477,MG982938|PA|ST_NA|Cluster_NA|2016/01/01:0.0398461773):0.0015059952,KEXV01042782|BR|ST_NA|Cluster_NA|2016/01/01:0.0300450970):0.0059487099):0.0045183612,(KEXV01033570|BR|ST_NA|Cluster_NA|2016/01/01:0.0110763575,((KEXV01036769|BR|ST_NA|Cluster_NA|2016/01/01:0.0258219943,E4411-JJRJ|MEX|ST_3|Cluster_NA|2017/01/01:0.0316950090):0.0078934011,KEXV01037410|BR|ST_NA|Cluster_NA|2017/01/01:0.0311130782):0.0035944477):0.0019218067):0.0019685418,((KEXV01005249|BR|ST_NA|Cluster_NA|2014/01/01:0.0301740210,((E0227-JGS|MEX|ST_3|Cluster_NA|2012/01/01:0.0144654657,(E0775-GPC|MEX|ST_3|Cluster_NA|2012/01/01:0.0163015982,(E1797-OJRO|MEX|ST_3|Cluster_NA|2014/01/01:0.0194985270,(E2654-JACC|MEX|ST_3|Cluster_NA|2015/01/01:0.0041472535,E4009-JDCC|MEX|ST_3|Cluster_NA|2017/01/01:0.0074899225):0.0086393267):0.0060829644):0.0069254003):0.0008325929,(E3366-GAJH|MEX|ST_3|Cluster_NA|2017/01/01:0.0211281223,E4686-MSGS|MEX|ST_3|Cluster_NA|2017/01/01:0.0289541341):0.0022841301):0.0115738306):0.0033951182,(((((KEXV01031713|BR|ST_NA|Cluster_NA|2017/01/01:0.0095057645,MW545342|BR|ST_NA|Cluster_NA|2017/01/01:0.0114070369):0.0362579821,E6271-LFMP|MEX|ST_3|Cluster_NA|2018/01/01:0.0416281716):0.0023792355,((KEXV01033947|BR|ST_NA|Cluster_NA|2016/01/01:0.0270898679,KEXV01046809|BR|ST_NA|Cluster_NA|2016/01/01:0.0204253099):0.0050280363,KEXV01040072|BR|ST_NA|Cluster_NA|2016/01/01:0.0343807394):0.0127358525):0.0059439475,MF456599|US|ST_NA|Cluster_NA|2014/01/01:0.0255122282):0.0030003672,P-520-LF|PAN|ST_NA|Cluster_NA|2015/01/01:0.0393861547):0.0037167767):0.0009485894):0.0009457081,KEXV01042989|BR|ST_NA|Cluster_NA|2016/01/01:0.0182455635):0.0000082848,(((KEXV01033830|BR|ST_NA|Cluster_NA|2016/01/01:0.0151867178,(MG942498|US|ST_NA|Cluster_NA|2012/01/01:0.0226690477,E5629-MCD|MEX|ST_3|Cluster_NA|2017/01/01:0.0296639420):0.0042597695):0.0043952876,(MG942663|US|ST_NA|Cluster_NA|2013/01/01:0.0319588653,MG943250|US|ST_NA|Cluster_NA|2015/01/01:0.0269216904):0.0060300497):0.0015151315,((MG943153|US|ST_NA|Cluster_NA|2014/01/01:0.0080290306,MK922955|US|ST_NA|Cluster_NA|2018/01/01:0.0074848004):0.0236420507,((MG943426|US|ST_NA|Cluster_NA|2015/01/01:0.0000027755,MG943464|US|ST_NA|Cluster_NA|2015/01/01:0.0000027755):0.0157865811,E4917-JMMM|MEX|ST_3|Cluster_NA|2017/01/01:0.0233028398):0.0061087796):0.0035538155):0.0014915556):0.0000075341,(((((((KEXV01002579|BR|ST_NA|Cluster_NA|2015/01/01:0.0047699484,KEXV01033848|BR|ST_NA|Cluster_NA|2016/01/01:0.0269987045):0.0087559167,(KEXV01005199|BR|ST_NA|Cluster_NA|2014/01/01:0.0370605327,KEXV01038168|BR|ST_NA|Cluster_NA|2017/01/01:0.0450936954):0.0064974742):0.0050074271,((KEXV01032254|BR|ST_NA|Cluster_NA|2016/01/01:0.0346312781,KEXV01045473|BR|ST_NA|Cluster_NA|2017/01/01:0.0226187329):0.0078936848,(KEXV01033859|BR|ST_NA|Cluster_NA|2016/01/01:0.0383473672,(KEXV01043954|BR|ST_NA|Cluster_NA|2016/01/01:0.0143946529,KEXV01045072|BR|ST_NA|Cluster_NA|2017/01/01:0.0322722591):0.0080469048):0.0016952725):0.0013602543):0.0029638082,(((MG196836|US|ST_NA|Cluster_NA|2011/01/01:0.0144585040,MG943005|US|ST_NA|Cluster_NA|2014/01/01:0.0123938370):0.0155117079,(H-1356-NF|HON|ST_NA|Cluster_NA|2015/01/01:0.0039279696,H-1360-RVL|HON|ST_NA|Cluster_NA|2015/01/01:0.0090449704):0.0227872543):0.0000067550,MG942946|US|ST_NA|Cluster_NA|2014/01/01:0.0253955916):0.0037991788):0.0005029140,E7381-RADLTM|MEX|ST_3|Cluster_NA|2018/01/01:0.0255187593):0.0010798061,((KEXV01016400|BR|ST_NA|Cluster_NA|2015/01/01:0.0275843415,(E2716-CUSC|MEX|ST_3|Cluster_NA|2015/01/01:0.0405612554,E7190-JAAC|MEX|ST_3|Cluster_NA|2018/01/01:0.0203679373):0.0063637791):0.0024084830,((KY190207|US|ST_NA|Cluster_NA|2013/01/01:0.0117630608,KY035370|US|ST_NA|Cluster_NA|2012/01/01:0.0125444259):0.0228384783,KY037628|US|ST_NA|Cluster_NA|2012/01/01:0.0265427904):0.0002456646):0.0015236582):0.0028803173,((((((KEXV01014413|BR|ST_NA|Cluster_NA|2014/01/01:0.0338716664,((KX443025|BR|ST_NA|Cluster_NA|2013/01/01:0.0000027755,MN528235|BR|ST_NA|Cluster_NA|2015/01/01:0.0000027755):0.0269545063,KY581495|BR|ST_NA|Cluster_NA|2014/01/01:0.0329288977):0.0077117440):0.0062230232,((KEXV01040032|BR|ST_NA|Cluster_NA|2017/01/01:0.0111649136,KEXV01046328|BR|ST_NA|Cluster_NA|2017/01/01:0.0249865789):0.0217097939,MF456925|US|ST_NA|Cluster_NA|2014/01/01:0.0394776065):0.0004317511):0.0022767447,(((KEXV01033775|BR|ST_NA|Cluster_NA|2016/01/01:0.0137798429,KJ474296|PA|ST_NA|Cluster_NA|2011/01/01:0.0387321292):0.0065217277,KEXV01040523|BR|ST_NA|Cluster_NA|2016/01/01:0.0704892533):0.0000078646,KEXV01045038|BR|ST_NA|Cluster_NA|2017/01/01:0.0361175889):0.0019710183):0.0006073049,(KEXV01034825|BR|ST_NA|Cluster_NA|2016/01/01:0.0251823827,KJ474258|PA|ST_NA|Cluster_NA|2011/01/01:0.0218080687):0.0064974611):0.0030156761,(KEXV01014631|BR|ST_NA|Cluster_NA|2014/01/01:0.0203139524,KEXV01033232|BR|ST_NA|Cluster_NA|2017/01/01:0.0408652294):0.0086990725):0.0037957168,((KJ474623|PA|ST_NA|Cluster_NA|2013/01/01:0.0198786185,(MF456009|US|ST_NA|Cluster_NA|2012/01/01:0.0029920036,((MF456343|US|ST_NA|Cluster_NA|2011/01/01:0.0067859551,MF457334|US|ST_NA|Cluster_NA|2012/01/01:0.0019738760):0.0046028745,MH354806|US|ST_NA|Cluster_NA|2013/01/01:0.0125879896):0.0045355788):0.0311315748):0.0047479900,(MF455822|US|ST_NA|Cluster_NA|2014/01/01:0.0231455057,(((MF456142|US|ST_NA|Cluster_NA|2012/01/01:0.0092231441,((MF456200|US|ST_NA|Cluster_NA|2011/01/01:0.0071879944,MF456249|US|ST_NA|Cluster_NA|2011/01/01:0.0140256001):0.0096174926,MF457188|US|ST_NA|Cluster_NA|2013/01/01:0.0192952963):0.0015015670):0.0029175537,MF457390|US|ST_NA|Cluster_NA|2015/01/01:0.0365173680):0.0015855989,MF456469|US|ST_NA|Cluster_NA|2012/01/01:0.0324513628):0.0069619746):0.0121793294):0.0029056866):0.0024530463):0.0009121214):0.0012549516):0.0007401349,((((KEXV01002441|BR|ST_NA|Cluster_NA|2015/01/01:0.0237864079,((((KEXV01015380|BR|ST_NA|Cluster_NA|2015/01/01:0.0559260752,KEXV01035363|BR|ST_NA|Cluster_NA|2017/01/01:0.0308112972):0.0161897990,KEXV01035842|BR|ST_NA|Cluster_NA|2017/01/01:0.0383564195):0.0000079368,(KEXV01035562|BR|ST_NA|Cluster_NA|2016/01/01:0.0359202617,MF455752|US|ST_NA|Cluster_NA|2011/01/01:0.0538307686):0.0095939808):0.0022819622,(KEXV01035955|BR|ST_NA|Cluster_NA|2016/01/01:0.0364286909,KEXV01036450|BR|ST_NA|Cluster_NA|2017/01/01:0.0530420177):0.0068062502):0.0066234800):0.0000057353,(((KEXV01007084|BR|ST_NA|Cluster_NA|2014/01/01:0.0213685097,KEXV01034531|BR|ST_NA|Cluster_NA|2016/01/01:0.0056570180):0.0173259632,KEXV01032788|BR|ST_NA|Cluster_NA|2017/01/01:0.0259713654):0.0028200398,(((KEXV01014397|BR|ST_NA|Cluster_NA|2014/01/01:0.0439620621,KEXV01045378|BR|ST_NA|Cluster_NA|2017/01/01:0.0353244376):0.0049522093,KEXV01044644|BR|ST_NA|Cluster_NA|2016/01/01:0.0176583161):0.0030684809,(((KEXV01034233|BR|ST_NA|Cluster_NA|2016/01/01:0.0367873043,KEXV01045680|BR|ST_NA|Cluster_NA|2017/01/01:0.0349008691):0.0000074935,(KEXV01043613|BR|ST_NA|Cluster_NA|2016/01/01:0.0454644537,E3732-ERGI|MEX|ST_3|Cluster_NA|2017/01/01:0.0194314153):0.0078638371):0.0024284167,(KEXV01046097|BR|ST_NA|Cluster_NA|2017/01/01:0.0118290302,(MF456474|US|ST_NA|Cluster_NA|2012/01/01:0.0106297216,(MF457012|US|ST_NA|Cluster_NA|2014/01/01:0.0039978576,MF457053|US|ST_NA|Cluster_NA|2013/01/01:0.0000065826):0.0292073418):0.0066098623):0.0038076502):0.0018226573):0.0034459541):0.0020284448):0.0022192622,((KEXV01038883|BR|ST_NA|Cluster_NA|2016/01/01:0.0512192503,KEXV01044864|BR|ST_NA|Cluster_NA|2016/01/01:0.0326688743):0.0126730411,KJ474618|PA|ST_NA|Cluster_NA|2013/01/01:0.0325407197):0.0059617934):0.0009933994,(KEXV01033791|BR|ST_NA|Cluster_NA|2016/01/01:0.0196479477,((E5206-GGAR|MEX|ST_3|Cluster_NA|2017/01/01:0.0000027755,E6383-DECS|MEX|ST_3|Cluster_NA|2018/01/01:0.0019248851):0.0000027755,E6384-AIBM|MEX|ST_3|Cluster_NA|2018/01/01:0.0000027755):0.0348022760):0.0075566920):0.0019124112):0.0029480216,((((((((((((((CEC-19-0199|MEX|ST_1|Cluster_NA|2019/09/06:0.0022450683,CEC-22-7405|MEX|ST_1|Cluster_NA|2022/05/06:0.0000027755):0.0008592657,CEC-22-7148|MEX|ST_1|Cluster_NA|2022/04/12:0.0026803045):0.0308964562,E6337-AMR|MEX|ST_3|Cluster_NA|2018/01/01:0.0217904415):0.0067828035,CEC-22-7898|MEX|ST_1|Cluster_NA|2022/06/09:0.0490115268):0.0145147152,(E5876-JMVO|MEX|ST_3|Cluster_NA|2018/01/01:0.0072056834,E7535-MAAM|MEX|ST_3|Cluster_NA|2019/01/01:0.0022937668):0.0285993521):0.0025360127,(((((CEC-19-0922|MEX|ST_1|Cluster_NA|2019/11/27:0.0087362880,E7010-MEDT|MEX|ST_3|Cluster_NA|2018/01/01:0.0237149202):0.0287255004,(KEXV01015912|BR|ST_NA|Cluster_NA|2015/01/01:0.0381529587,KEXV01040438|BR|ST_NA|Cluster_NA|2016/01/01:0.0448110181):0.0062032051):0.0007764089,(MF455736|US|ST_NA|Cluster_NA|2012/01/01:0.0095654515,MF456962|US|ST_NA|Cluster_NA|2013/01/01:0.0205951544):0.0146036805):0.0042786191,((MF455826|US|ST_NA|Cluster_NA|2011/01/01:0.0060485510,MF456646|US|ST_NA|Cluster_NA|2012/01/01:0.0068950913):0.0099916957,(MG942812|US|ST_NA|Cluster_NA|2013/01/01:0.0016362160,MG943465|US|ST_NA|Cluster_NA|2015/01/01:0.0000027755):0.0244721283):0.0170326590):0.0019378414,((KEXV01009230|BR|ST_NA|Cluster_NA|2015/01/01:0.0331080469,KEXV01035356|BR|ST_NA|Cluster_NA|2017/01/01:0.0346419725):0.0041362804,H-0457-BLG|HON|ST_NA|Cluster_NA|2013/01/01:0.0392624724):0.0029270368):0.0013789318):0.0025079678,((KEXV01002610|BR|ST_NA|Cluster_NA|2015/01/01:0.0396522105,KEXV01041323|BR|ST_NA|Cluster_NA|2017/01/01:0.0353912036):0.0090341535,KEXV01009124|BR|ST_NA|Cluster_NA|2015/01/01:0.0324717281):0.0042935292):0.0015228253,(((((((KEXV01006961|BR|ST_NA|Cluster_NA|2014/01/01:0.0405398875,KEXV01034833|BR|ST_NA|Cluster_NA|2016/01/01:0.0306558294):0.0019885321,KEXV01034650|BR|ST_NA|Cluster_NA|2016/01/01:0.0160981527):0.0065993074,KEXV01034923|BR|ST_NA|Cluster_NA|2016/01/01:0.0124537183):0.0104206757,((KEXV01031270|BR|ST_NA|Cluster_NA|2015/01/01:0.0243173979,KEXV01039344|BR|ST_NA|Cluster_NA|2017/01/01:0.0211298483):0.0051581429,KEXV01039151|BR|ST_NA|Cluster_NA|2017/01/01:0.0307836663):0.0029676634):0.0061255643,(((KEXV01014635|BR|ST_NA|Cluster_NA|2014/01/01:0.0292944390,KEXV01042992|BR|ST_NA|Cluster_NA|2016/01/01:0.0253478029):0.0014300867,KEXV01044014|BR|ST_NA|Cluster_NA|2016/01/01:0.0095646986):0.0181423578,(MN971737|US|ST_NA|Cluster_NA|2017/01/01:0.0143904074,MT308265|US|ST_NA|Cluster_NA|2016/01/01:0.0149107583):0.0046299253):0.0013700273):0.0022996574,(MK922845|US|ST_NA|Cluster_NA|2018/01/01:0.0326439620,OR737286|US|ST_NA|Cluster_NA|2016/01/01:0.0320838179):0.0029574428):0.0009664053,((KEXV01033104|BR|ST_NA|Cluster_NA|2017/01/01:0.0335229737,KEXV01044147|BR|ST_NA|Cluster_NA|2016/01/01:0.0280950303):0.0056964593,KEXV01038376|BR|ST_NA|Cluster_NA|2016/01/01:0.0380979291):0.0092897832):0.0040558504):0.0007548181,MH353369|US|ST_NA|Cluster_NA|2011/01/01:0.0321015992):0.0013027501,((KEXV01002562|BR|ST_NA|Cluster_NA|2015/01/01:0.0314682336,KEXV01044013|BR|ST_NA|Cluster_NA|2016/01/01:0.0512302684):0.0029988523,(KEXV01016364|BR|ST_NA|Cluster_NA|2015/01/01:0.0142596478,KEXV01044563|BR|ST_NA|Cluster_NA|2016/01/01:0.0220927584):0.0046251405):0.0035536214):0.0015226269,((((KEXV01002769|BR|ST_NA|Cluster_NA|2015/01/01:0.0187388614,(KEXV01031966|BR|ST_NA|Cluster_NA|2016/01/01:0.0000027755,KT737291|BR|ST_NA|Cluster_NA|2014/01/01:0.0000027755):0.0296999494):0.0089796794,MG943284|US|ST_NA|Cluster_NA|2015/01/01:0.0333949111):0.0044333822,(((KEXV01029842|BR|ST_NA|Cluster_NA|2015/01/01:0.0286197719,KEXV01038624|BR|ST_NA|Cluster_NA|2016/01/01:0.0269245531):0.0021807959,(KEXV01038293|BR|ST_NA|Cluster_NA|2016/01/01:0.0195104870,KEXV01039126|BR|ST_NA|Cluster_NA|2017/01/01:0.0370254537):0.0052570360):0.0035837617,(ON816361|CA|ST_NA|Cluster_NA|2016/01/01:0.0205289483,KY036688|US|ST_NA|Cluster_NA|2012/01/01:0.0078164638):0.0182841603):0.0000065826):0.0026771634,((((KEXV01031416|BR|ST_NA|Cluster_NA|2016/01/01:0.0213342636,KX357224|BR|ST_NA|Cluster_NA|2012/01/01:0.0216920945):0.0038166871,KEXV01044119|BR|ST_NA|Cluster_NA|2016/01/01:0.0150343602):0.0035581926,((KEXV01032226|BR|ST_NA|Cluster_NA|2016/01/01:0.0214436170,KEXV01035664|BR|ST_NA|Cluster_NA|2017/01/01:0.0232187154):0.0038315380,(KEXV01033262|BR|ST_NA|Cluster_NA|2017/01/01:0.0247458180,KEXV01046217|BR|ST_NA|Cluster_NA|2017/01/01:0.0196306375):0.0027090652):0.0008720873):0.0047326430,((((KEXV01031517|BR|ST_NA|Cluster_NA|2016/01/01:0.0113774827,MW545412|BR|ST_NA|Cluster_NA|2018/01/01:0.0296156623):0.0064343567,KEXV01042714|BR|ST_NA|Cluster_NA|2017/01/01:0.0167106520):0.0085357841,(KEXV01031720|BR|ST_NA|Cluster_NA|2017/01/01:0.0108837161,KEXV01031924|BR|ST_NA|Cluster_NA|2017/01/01:0.0105543534):0.0112648112):0.0105915245,((((MG942149|US|ST_NA|Cluster_NA|2011/01/01:0.0040842737,((MG942931|US|ST_NA|Cluster_NA|2014/01/01:0.0000071437,MG943144|US|ST_NA|Cluster_NA|2014/01/01:0.0024885122):0.0010684207,MG943632|US|ST_NA|Cluster_NA|2016/01/01:0.0045120593):0.0034867093):0.0008585768,MG942423|US|ST_NA|Cluster_NA|2012/01/01:0.0112065573):0.0043567587,MG942629|US|ST_NA|Cluster_NA|2013/01/01:0.0109407626):0.0191720946,(MN528250|BR|ST_NA|Cluster_NA|2016/01/01:0.0356998745,G-0721|GUA|ST_NA|Cluster_NA|2012/01/01:0.0389029697):0.0049083697):0.0046778916):0.0000081109):0.0007566456):0.0000062361):0.0020713177,((((((((((((KEXV01002501|BR|ST_NA|Cluster_NA|2015/01/01:0.0130565119,KEXV01002551|BR|ST_NA|Cluster_NA|2015/01/01:0.0210656741):0.0044204476,KEXV01039375|BR|ST_NA|Cluster_NA|2017/01/01:0.0353548198):0.0071105936,KEXV01034779|BR|ST_NA|Cluster_NA|2016/01/01:0.0265356923):0.0044958440,KT737362|BR|ST_NA|Cluster_NA|2014/01/01:0.0208927743):0.0021033716,((KEXV01031967|BR|ST_NA|Cluster_NA|2016/01/01:0.0184042950,KEXV01032023|BR|ST_NA|Cluster_NA|2017/01/01:0.0117349389):0.0038200524,KEXV01036077|BR|ST_NA|Cluster_NA|2016/01/01:0.0177700062):0.0079252722):0.0000066035,KEXV01028409|BR|ST_NA|Cluster_NA|2015/01/01:0.0316547235):0.0010800660,(((KEXV01015667|BR|ST_NA|Cluster_NA|2015/01/01:0.0047418983,KEXV01015973|BR|ST_NA|Cluster_NA|2015/01/01:0.0140345141):0.0112810576,((KEXV01031708|BR|ST_NA|Cluster_NA|2017/01/01:0.0283614818,KEXV01033229|BR|ST_NA|Cluster_NA|2017/01/01:0.0260459018):0.0000055625,(KEXV01032031|BR|ST_NA|Cluster_NA|2017/01/01:0.0106639704,KEXV01031960|BR|ST_NA|Cluster_NA|2016/01/01:0.0265632364):0.0000058640):0.0011844771):0.0016916570,KT737314|BR|ST_NA|Cluster_NA|2014/01/01:0.0341210837):0.0095623683):0.0052713206,(KEXV01008842|BR|ST_NA|Cluster_NA|2015/01/01:0.0257611305,KEXV01031321|BR|ST_NA|Cluster_NA|2015/01/01:0.0397148775):0.0036078196):0.0075035746,(((((((((KEXV01005280|BR|ST_NA|Cluster_NA|2014/01/01:0.0334740352,(KEXV01029575|BR|ST_NA|Cluster_NA|2015/01/01:0.0243941935,KEXV01035991|BR|ST_NA|Cluster_NA|2016/01/01:0.0108437925):0.0030966827):0.0095520708,KT737339|BR|ST_NA|Cluster_NA|2014/01/01:0.0370806164):0.0024897204,((KEXV01038932|BR|ST_NA|Cluster_NA|2016/01/01:0.0315929863,KEXV01039339|BR|ST_NA|Cluster_NA|2017/01/01:0.0239656258):0.0113114188,MH354656|US|ST_NA|Cluster_NA|2011/01/01:0.0269775909):0.0042617187):0.0046860467,MK922764|US|ST_NA|Cluster_NA|2018/01/01:0.0249825915):0.0009575923,(KEXV01031738|BR|ST_NA|Cluster_NA|2017/01/01:0.0472912366,(KEXV01042948|BR|ST_NA|Cluster_NA|2016/01/01:0.0160794326,KEXV01043102|BR|ST_NA|Cluster_NA|2016/01/01:0.0174962655):0.0292405291):0.0061617316):0.0020699656,((((KEXV01015880|BR|ST_NA|Cluster_NA|2015/01/01:0.0289425590,KEXV01043962|BR|ST_NA|Cluster_NA|2016/01/01:0.0425196845):0.0097074993,KEXV01044951|BR|ST_NA|Cluster_NA|2017/01/01:0.0353728907):0.0069028204,(KEXV01015957|BR|ST_NA|Cluster_NA|2015/01/01:0.0238150081,KEXV01016141|BR|ST_NA|Cluster_NA|2015/01/01:0.0252282162):0.0102444697):0.0035602053,(KEXV01030926|BR|ST_NA|Cluster_NA|2015/01/01:0.0144360520,(KEXV01030992|BR|ST_NA|Cluster_NA|2015/01/01:0.0117854038,KEXV01037681|BR|ST_NA|Cluster_NA|2016/01/01:0.0132039780):0.0098416156):0.0139231875):0.0000058703):0.0052916786,((KEXV01034637|BR|ST_NA|Cluster_NA|2016/01/01:0.0172613795,KEXV01034638|BR|ST_NA|Cluster_NA|2016/01/01:0.0212658895):0.0067854259,KEXV01035223|BR|ST_NA|Cluster_NA|2017/01/01:0.0162570071):0.0163296003):0.0007690196,(((KEXV01008447|BR|ST_NA|Cluster_NA|2015/01/01:0.0289982454,KEXV01046218|BR|ST_NA|Cluster_NA|2017/01/01:0.0222571151):0.0249341500,KEXV01035642|BR|ST_NA|Cluster_NA|2017/01/01:0.0364054672):0.0105763432,KEXV01015817|BR|ST_NA|Cluster_NA|2015/01/01:0.0400785328):0.0042076693):0.0006876041,(((((((KEXV01014412|BR|ST_NA|Cluster_NA|2014/01/01:0.0425839039,KEXV01046060|BR|ST_NA|Cluster_NA|2017/01/01:0.0269773489):0.0049413925,KEXV01016230|BR|ST_NA|Cluster_NA|2015/01/01:0.0235894409):0.0038987462,(KEXV01031333|BR|ST_NA|Cluster_NA|2015/01/01:0.0198039285,KEXV01044821|BR|ST_NA|Cluster_NA|2016/01/01:0.0169776758):0.0063451977):0.0042003739,((KEXV01015980|BR|ST_NA|Cluster_NA|2015/01/01:0.0156318303,KEXV01042971|BR|ST_NA|Cluster_NA|2016/01/01:0.0479073436):0.0039345128,KEXV01045714|BR|ST_NA|Cluster_NA|2017/01/01:0.0226189930):0.0025977440):0.0022781627,((KEXV01015354|BR|ST_NA|Cluster_NA|2014/01/01:0.0372647996,KEXV01046758|BR|ST_NA|Cluster_NA|2017/01/01:0.0181589496):0.0036567051,(KEXV01015649|BR|ST_NA|Cluster_NA|2015/01/01:0.0250664170,KEXV01043022|BR|ST_NA|Cluster_NA|2016/01/01:0.0349825005):0.0060040370):0.0026939374):0.0000065898,KEXV01045415|BR|ST_NA|Cluster_NA|2017/01/01:0.0163222412):0.0038230452,(((((((KEXV01014613|BR|ST_NA|Cluster_NA|2014/01/01:0.0000027755,KEXV01014614|BR|ST_NA|Cluster_NA|2014/01/01:0.0000027755):0.0153330923,KEXV01015781|BR|ST_NA|Cluster_NA|2015/01/01:0.0158043024):0.0202046830,KEXV01045374|BR|ST_NA|Cluster_NA|2017/01/01:0.0170171268):0.0028402562,((KEXV01029694|BR|ST_NA|Cluster_NA|2015/01/01:0.0131053573,KEXV01029709|BR|ST_NA|Cluster_NA|2015/01/01:0.0120003447):0.0139689992,KEXV01043570|BR|ST_NA|Cluster_NA|2016/01/01:0.0264657576):0.0048633971):0.0012009386,((KEXV01043431|BR|ST_NA|Cluster_NA|2016/01/01:0.0462271746,KEXV01046535|BR|ST_NA|Cluster_NA|2017/01/01:0.0480276793):0.0045126735,KEXV01045228|BR|ST_NA|Cluster_NA|2017/01/01:0.0205882438):0.0042965719):0.0020587060,(((KEXV01016179|BR|ST_NA|Cluster_NA|2015/01/01:0.0286954498,KEXV01043311|BR|ST_NA|Cluster_NA|2016/01/01:0.0253658338):0.0026516911,KEXV01045393|BR|ST_NA|Cluster_NA|2017/01/01:0.0489677688):0.0007382477,(KEXV01042859|BR|ST_NA|Cluster_NA|2015/01/01:0.0378321438,MH355101|US|ST_NA|Cluster_NA|2015/01/01:0.0508600523):0.0051950240):0.0051504797):0.0000076264,KEXV01043773|BR|ST_NA|Cluster_NA|2016/01/01:0.0105081247):0.0000064588):0.0012700131):0.0023578797):0.0003125993,((((((KEXV01031279|BR|ST_NA|Cluster_NA|2015/01/01:0.0308208248,((KEXV01035479|BR|ST_NA|Cluster_NA|2017/01/01:0.0157218506,MG943231|US|ST_NA|Cluster_NA|2015/01/01:0.0082120005):0.0036552480,KEXV01037803|BR|ST_NA|Cluster_NA|2016/01/01:0.0154933684):0.0038752003):0.0034142987,(KEXV01034518|BR|ST_NA|Cluster_NA|2016/01/01:0.0218773435,(KEXV01034660|BR|ST_NA|Cluster_NA|2016/01/01:0.0209789882,KEXV01035016|BR|ST_NA|Cluster_NA|2017/01/01:0.0073688965):0.0012649256):0.0049769980):0.0000056389,KEXV01035474|BR|ST_NA|Cluster_NA|2017/01/01:0.0228478285):0.0037524756,KEXV01034662|BR|ST_NA|Cluster_NA|2016/01/01:0.0210754818):0.0192856059,(KEXV01032067|BR|ST_NA|Cluster_NA|2016/01/01:0.0413458249,MK922789|US|ST_NA|Cluster_NA|2018/01/01:0.0280988860):0.0045577703):0.0019507958,MH355207|US|ST_NA|Cluster_NA|2015/01/01:0.0235656308):0.0060157970):0.0000077567,(((((((((KEXV01002837|BR|ST_NA|Cluster_NA|2015/01/01:0.0286636645,KEXV01042823|BR|ST_NA|Cluster_NA|2017/01/01:0.0156822449):0.0103381072,KEXV01033600|BR|ST_NA|Cluster_NA|2016/01/01:0.0324287194):0.0061060179,(((((KEXV01012321|BR|ST_NA|Cluster_NA|2015/01/01:0.0353355296,KEXV01045594|BR|ST_NA|Cluster_NA|2017/01/01:0.0280207277):0.0047428611,(KEXV01037122|BR|ST_NA|Cluster_NA|2017/01/01:0.0280474795,KEXV01038359|BR|ST_NA|Cluster_NA|2016/01/01:0.0223643348):0.0089699425):0.0003441286,KEXV01031997|BR|ST_NA|Cluster_NA|2017/01/01:0.0337656779):0.0056066703,KEXV01045068|BR|ST_NA|Cluster_NA|2017/01/01:0.0160033759):0.0018722411,(KEXV01043157|BR|ST_NA|Cluster_NA|2016/01/01:0.0314959190,MG943718|US|ST_NA|Cluster_NA|2016/01/01:0.0341842988):0.0042505160):0.0027772258):0.0000065826,(((((KEXV01005200|BR|ST_NA|Cluster_NA|2014/01/01:0.0208231588,(((((KEXV01015462|BR|ST_NA|Cluster_NA|2015/01/01:0.0078892452,KEXV01033440|BR|ST_NA|Cluster_NA|2017/01/01:0.0095630847):0.0024399074,KEXV01015921|BR|ST_NA|Cluster_NA|2015/01/01:0.0085385531):0.0025788299,KEXV01036086|BR|ST_NA|Cluster_NA|2016/01/01:0.0242369656):0.0022130586,(KEXV01029535|BR|ST_NA|Cluster_NA|2015/01/01:0.0292111818,KEXV01035972|BR|ST_NA|Cluster_NA|2016/01/01:0.0203314495):0.0038314549):0.0027207322,KEXV01046617|BR|ST_NA|Cluster_NA|2017/01/01:0.0355848591):0.0117464607):0.0093817407,(MF455957|US|ST_NA|Cluster_NA|2012/01/01:0.0106351945,MF456045|US|ST_NA|Cluster_NA|2012/01/01:0.0260971974):0.0219234287):0.0000056443,(((KEXV01009133|BR|ST_NA|Cluster_NA|2015/01/01:0.0315355918,(KEXV01036135|BR|ST_NA|Cluster_NA|2016/01/01:0.0095716750,KEXV01036444|BR|ST_NA|Cluster_NA|2017/01/01:0.0064354876):0.0275393017):0.0023508283,(KEXV01036244|BR|ST_NA|Cluster_NA|2017/01/01:0.0240536817,KT737357|BR|ST_NA|Cluster_NA|2014/01/01:0.0263555203):0.0036670314):0.0018764939,(KEXV01032891|BR|ST_NA|Cluster_NA|2016/01/01:0.0414079308,KEXV01036096|BR|ST_NA|Cluster_NA|2016/01/01:0.0257513459):0.0014526380):0.0000065898):0.0001195434,KEXV01045113|BR|ST_NA|Cluster_NA|2017/01/01:0.0155176147):0.0074492597,KEXV01038546|BR|ST_NA|Cluster_NA|2016/01/01:0.0343687323):0.0080705961):0.0000027755,((KEXV01012484|BR|ST_NA|Cluster_NA|2015/01/01:0.0305649008,(KEXV01029390|BR|ST_NA|Cluster_NA|2016/01/01:0.0201702087,KEXV01037810|BR|ST_NA|Cluster_NA|2016/01/01:0.0349183460):0.0019689466):0.0012990086,KEXV01033264|BR|ST_NA|Cluster_NA|2017/01/01:0.0316103245):0.0066703875):0.0008245265,((((KEXV01008712|BR|ST_NA|Cluster_NA|2015/01/01:0.0232992803,KEXV01033667|BR|ST_NA|Cluster_NA|2017/01/01:0.0256297071):0.0087963732,KEXV01039509|BR|ST_NA|Cluster_NA|2017/01/01:0.0175675093):0.0093670509,KEXV01016331|BR|ST_NA|Cluster_NA|2015/01/01:0.0337876231):0.0047070472,((((KEXV01008778|BR|ST_NA|Cluster_NA|2015/01/01:0.0176870713,KEXV01031379|BR|ST_NA|Cluster_NA|2016/01/01:0.0188133890):0.0100973520,KEXV01033523|BR|ST_NA|Cluster_NA|2016/01/01:0.0316214969):0.0093209784,(KEXV01033462|BR|ST_NA|Cluster_NA|2017/01/01:0.0376914647,KEXV01036305|BR|ST_NA|Cluster_NA|2017/01/01:0.0234322042):0.0075721019):0.0015536696,(KEXV01038848|BR|ST_NA|Cluster_NA|2016/01/01:0.0300873876,KEXV01044364|BR|ST_NA|Cluster_NA|2016/01/01:0.0376462920):0.0009890489):0.0028035485):0.0017061584):0.0034800375,((KEXV01008273|BR|ST_NA|Cluster_NA|2014/01/01:0.0183128150,KEXV01008804|BR|ST_NA|Cluster_NA|2015/01/01:0.0421517310):0.0125474747,(KEXV01029530|BR|ST_NA|Cluster_NA|2015/01/01:0.0239021177,((KEXV01034205|BR|ST_NA|Cluster_NA|2016/01/01:0.0013437554,KEXV01034270|BR|ST_NA|Cluster_NA|2016/01/01:0.0019941298):0.0172257134,((KEXV01034209|BR|ST_NA|Cluster_NA|2016/01/01:0.0240339915,KEXV01034374|BR|ST_NA|Cluster_NA|2017/01/01:0.0241340317):0.0025686111,KEXV01037684|BR|ST_NA|Cluster_NA|2016/01/01:0.0336391566):0.0002218761):0.0042871491):0.0142927944):0.0015839938):0.0021259277,(((KEXV01007001|BR|ST_NA|Cluster_NA|2014/01/01:0.0157922096,(KEXV01008894|BR|ST_NA|Cluster_NA|2015/01/01:0.0148075175,KEXV01032592|BR|ST_NA|Cluster_NA|2017/01/01:0.0239003517):0.0034631741):0.0054345818,KEXV01036179|BR|ST_NA|Cluster_NA|2016/01/01:0.0191923492):0.0031065413,((KEXV01012129|BR|ST_NA|Cluster_NA|2014/01/01:0.0183340913,KEXV01034586|BR|ST_NA|Cluster_NA|2016/01/01:0.0322239344):0.0031486847,(((KEXV01015818|BR|ST_NA|Cluster_NA|2015/01/01:0.0474163760,(KEXV01033822|BR|ST_NA|Cluster_NA|2016/01/01:0.0308900327,KEXV01036388|BR|ST_NA|Cluster_NA|2017/01/01:0.0330845052):0.0067490994):0.0042456248,KEXV01032291|BR|ST_NA|Cluster_NA|2016/01/01:0.0429672707):0.0043798707,((KEXV01044627|BR|ST_NA|Cluster_NA|2016/01/01:0.0060807667,KEXV01045386|BR|ST_NA|Cluster_NA|2017/01/01:0.0076388238):0.0026853620,(KEXV01045233|BR|ST_NA|Cluster_NA|2017/01/01:0.0032838825,KEXV01046693|BR|ST_NA|Cluster_NA|2017/01/01:0.0092815686):0.0029141253):0.0210037719):0.0052149652):0.0020956127):0.0024336225):0.0000075670,(KEXV01015483|BR|ST_NA|Cluster_NA|2015/01/01:0.0134171502,((KEXV01029662|BR|ST_NA|Cluster_NA|2015/01/01:0.0116211224,(KEXV01044556|BR|ST_NA|Cluster_NA|2016/01/01:0.0222130926,KEXV01046369|BR|ST_NA|Cluster_NA|2017/01/01:0.0147490689):0.0028083799):0.0035355286,(KEXV01044309|BR|ST_NA|Cluster_NA|2016/01/01:0.0234099100,KEXV01045949|BR|ST_NA|Cluster_NA|2017/01/01:0.0243853237):0.0046388157):0.0001437498):0.0017860664):0.0000056389):0.0000027755,((((((KEXV01002806|BR|ST_NA|Cluster_NA|2015/01/01:0.0467353681,KEXV01045391|BR|ST_NA|Cluster_NA|2017/01/01:0.0305655477):0.0080923016,KEXV01029356|BR|ST_NA|Cluster_NA|2015/01/01:0.0307619195):0.0086786836,((KEXV01005273|BR|ST_NA|Cluster_NA|2014/01/01:0.0000027755,KEXV01005274|BR|ST_NA|Cluster_NA|2014/01/01:0.0000027755):0.0348133707,(KEXV01036144|BR|ST_NA|Cluster_NA|2016/01/01:0.0290663092,KEXV01036423|BR|ST_NA|Cluster_NA|2017/01/01:0.0316535889):0.0102285076):0.0089202382):0.0000056389,KEXV01015834|BR|ST_NA|Cluster_NA|2015/01/01:0.0395340547):0.0064954978,(KEXV01032840|BR|ST_NA|Cluster_NA|2016/01/01:0.0356757655,KEXV01034895|BR|ST_NA|Cluster_NA|2016/01/01:0.0279174443):0.0024233595):0.0013017411,((((((KEXV01008599|BR|ST_NA|Cluster_NA|2015/01/01:0.0218151516,KEXV01029307|BR|ST_NA|Cluster_NA|2015/01/01:0.0329444232):0.0054144762,KEXV01029300|BR|ST_NA|Cluster_NA|2015/01/01:0.0224294787):0.0025438967,(((KEXV01011589|BR|ST_NA|Cluster_NA|2015/01/01:0.0339733571,KEXV01015215|BR|ST_NA|Cluster_NA|2014/01/01:0.0274217311):0.0068377386,(KEXV01043271|BR|ST_NA|Cluster_NA|2016/01/01:0.0241878238,(KEXV01043298|BR|ST_NA|Cluster_NA|2016/01/01:0.0315781810,KEXV01044701|BR|ST_NA|Cluster_NA|2016/01/01:0.0357448361):0.0073617439):0.0025376189):0.0017093724,((KEXV01015304|BR|ST_NA|Cluster_NA|2014/01/01:0.0148386741,KEXV01015567|BR|ST_NA|Cluster_NA|2015/01/01:0.0255736196):0.0207397035,KEXV01015901|BR|ST_NA|Cluster_NA|2015/01/01:0.0265139019):0.0038056370):0.0015120491):0.0025414763,(((KEXV01012069|BR|ST_NA|Cluster_NA|2015/01/01:0.0095447025,ON423214|BR|ST_NA|Cluster_NA|2013/01/01:0.0044514152):0.0193149107,KEXV01036335|BR|ST_NA|Cluster_NA|2017/01/01:0.0321843213):0.0034118040,(KEXV01031542|BR|ST_NA|Cluster_NA|2016/01/01:0.0432192564,KEXV01032547|BR|ST_NA|Cluster_NA|2017/01/01:0.0410923045):0.0033499276):0.0034523356):0.0005031784,((KEXV01014470|BR|ST_NA|Cluster_NA|2014/01/01:0.0187472070,KEXV01043732|BR|ST_NA|Cluster_NA|2016/01/01:0.0208453052):0.0024120744,((KEXV01030961|BR|ST_NA|Cluster_NA|2015/01/01:0.0213173738,KEXV01044221|BR|ST_NA|Cluster_NA|2016/01/01:0.0271516592):0.0167824048,KEXV01043229|BR|ST_NA|Cluster_NA|2016/01/01:0.0272452474):0.0053536045):0.0033271967):0.0000061366,KEXV01012441|BR|ST_NA|Cluster_NA|2015/01/01:0.0273635785):0.0014173150):0.0008004183):0.0028893279):0.0000027755,(((((KEXV01002843|BR|ST_NA|Cluster_NA|2015/01/01:0.0496293346,((KEXV01015239|BR|ST_NA|Cluster_NA|2014/01/01:0.0211113374,KEXV01046567|BR|ST_NA|Cluster_NA|2017/01/01:0.0000065898):0.0059978170,KEXV01034906|BR|ST_NA|Cluster_NA|2016/01/01:0.0303545970):0.0046174333):0.0121159732,MG942178|US|ST_NA|Cluster_NA|2011/01/01:0.0236691881):0.0011536431,(((KEXV01014672|BR|ST_NA|Cluster_NA|2014/01/01:0.0265296807,(KEXV01038140|BR|ST_NA|Cluster_NA|2017/01/01:0.0106389507,KM851101|BR|ST_NA|Cluster_NA|2012/01/01:0.0000065826):0.0169454418):0.0025210428,(((KEXV01042674|BR|ST_NA|Cluster_NA|2017/01/01:0.0398700902,(MN528249|BR|ST_NA|Cluster_NA|2016/01/01:0.0178203210,((MN528251|BR|ST_NA|Cluster_NA|2016/01/01:0.0029653670,MN528290|BR|ST_NA|Cluster_NA|2015/01/01:0.0000027755):0.0000027755,MN528278|BR|ST_NA|Cluster_NA|2014/01/01:0.0000027755):0.0063524278):0.0126450451):0.0027889475,KEXV01046735|BR|ST_NA|Cluster_NA|2017/01/01:0.0300462824):0.0024715172,MH353133|US|ST_NA|Cluster_NA|2011/01/01:0.0218827397):0.0012823059):0.0046371459,((KEXV01029760|BR|ST_NA|Cluster_NA|2015/01/01:0.0375356434,KEXV01037444|BR|ST_NA|Cluster_NA|2017/01/01:0.0151923000):0.0115596127,(KEXV01041491|BR|ST_NA|Cluster_NA|2017/01/01:0.0175776627,(KEXV01042998|BR|ST_NA|Cluster_NA|2016/01/01:0.0268862724,(((MF455777|US|ST_NA|Cluster_NA|2014/01/01:0.0030589944,MF456186|US|ST_NA|Cluster_NA|2014/01/01:0.0125091804):0.0010123366,OM203551|US|ST_NA|Cluster_NA|2019/01/01:0.0069307787):0.0017520542,MF456499|US|ST_NA|Cluster_NA|2011/01/01:0.0076900475):0.0269904984):0.0053346930):0.0032605768):0.0050283957):0.0000066262):0.0015088622,(((((KEXV01012539|BR|ST_NA|Cluster_NA|2015/01/01:0.0278826227,KEXV01041286|BR|ST_NA|Cluster_NA|2017/01/01:0.0093196998):0.0244121501,(KEXV01035064|BR|ST_NA|Cluster_NA|2017/01/01:0.0598351319,KEXV01042031|BR|ST_NA|Cluster_NA|2016/01/01:0.0692811559):0.0236748309):0.0072389462,KEXV01015411|BR|ST_NA|Cluster_NA|2015/01/01:0.0434937503):0.0016549389,KEXV01016110|BR|ST_NA|Cluster_NA|2015/01/01:0.0320335913):0.0064568360,KEXV01039546|BR|ST_NA|Cluster_NA|2017/01/01:0.0195551279):0.0079152820):0.0000079702,(((MF455614|US|ST_NA|Cluster_NA|2014/01/01:0.0181231501,MF455698|US|ST_NA|Cluster_NA|2013/01/01:0.0154830321):0.0060633981,(MF455634|US|ST_NA|Cluster_NA|2012/01/01:0.0053935429,MF455815|US|ST_NA|Cluster_NA|2011/01/01:0.0100597829):0.0176001407):0.0176788190,(MH355053|US|ST_NA|Cluster_NA|2015/01/01:0.0065257943,MK922781|US|ST_NA|Cluster_NA|2018/01/01:0.0069257768):0.0300073734):0.0033791945):0.0034347814):0.0000066810,((((KEXV01008781|BR|ST_NA|Cluster_NA|2015/01/01:0.0315194898,((KEXV01016130|BR|ST_NA|Cluster_NA|2015/01/01:0.0341831053,E6897-MGRV|MEX|ST_3|Cluster_NA|2018/01/01:0.0379297086):0.0047771441,((MH353565|US|ST_NA|Cluster_NA|2011/01/01:0.0000027755,MH354439|US|ST_NA|Cluster_NA|2011/01/01:0.0081431123):0.0050249233,MH353906|US|ST_NA|Cluster_NA|2014/01/01:0.0041862153):0.0244607514):0.0046058148):0.0032855928,KEXV01039474|BR|ST_NA|Cluster_NA|2017/01/01:0.0167460321):0.0031311501,(((((((KEXV01029336|BR|ST_NA|Cluster_NA|2015/01/01:0.0176142976,MW545366|BR|ST_NA|Cluster_NA|2018/01/01:0.0000057854):0.0041572598,KEXV01044227|BR|ST_NA|Cluster_NA|2016/01/01:0.0135032120):0.0227295009,((KEXV01031539|BR|ST_NA|Cluster_NA|2016/01/01:0.0336525585,KEXV01034314|BR|ST_NA|Cluster_NA|2016/01/01:0.0391695851):0.0043403477,KEXV01038249|BR|ST_NA|Cluster_NA|2016/01/01:0.0377999159):0.0046232699):0.0000071612,((KEXV01034251|BR|ST_NA|Cluster_NA|2016/01/01:0.0242405118,KF782743|BR|ST_NA|Cluster_NA|2012/01/01:0.0384520700):0.0048283924,((KEXV01034283|BR|ST_NA|Cluster_NA|2016/01/01:0.0079320808,KF782729|BR|ST_NA|Cluster_NA|2012/01/01:0.0138436127):0.0114778751,KEXV01034290|BR|ST_NA|Cluster_NA|2016/01/01:0.0154078619):0.0027721126):0.0014463569):0.0036058958,(H-0463-CYMM|HON|ST_NA|Cluster_NA|2013/01/01:0.0147046567,H-1106-YVV|HON|ST_NA|Cluster_NA|2015/01/01:0.0257132568):0.0128756491):0.0015585055,((((KY035724|US|ST_NA|Cluster_NA|2011/01/01:0.0096026499,KY036328|US|ST_NA|Cluster_NA|2011/01/01:0.0025688561):0.0214325158,KY036995|US|ST_NA|Cluster_NA|2011/01/01:0.0248119771):0.0012559905,E3961-JMRR|MEX|ST_3|Cluster_NA|2017/01/01:0.0108336436):0.0061478886,N-404-ARME|NIC|ST_NA|Cluster_NA|2016/01/01:0.0245411801):0.0034048154):0.0000065826,KEXV01046627|BR|ST_NA|Cluster_NA|2017/01/01:0.0211294548):0.0037647757):0.0000063962,(((KEXV01015816|BR|ST_NA|Cluster_NA|2015/01/01:0.0133376602,KEXV01037385|BR|ST_NA|Cluster_NA|2017/01/01:0.0190866265):0.0024601979,((((((KEXV01029692|BR|ST_NA|Cluster_NA|2015/01/01:0.0219347778,(KEXV01029770|BR|ST_NA|Cluster_NA|2015/01/01:0.0203091643,KEXV01037076|BR|ST_NA|Cluster_NA|2017/01/01:0.0186794215):0.0078502657):0.0029833736,KEXV01037052|BR|ST_NA|Cluster_NA|2016/01/01:0.0216829184):0.0016557155,KEXV01037055|BR|ST_NA|Cluster_NA|2016/01/01:0.0059473165):0.0010660568,KEXV01037263|BR|ST_NA|Cluster_NA|2017/01/01:0.0051110668):0.0091823157,(KEXV01032548|BR|ST_NA|Cluster_NA|2017/01/01:0.0264688922,KEXV01036901|BR|ST_NA|Cluster_NA|2016/01/01:0.0408780223):0.0020817233):0.0017514046,KEXV01037433|BR|ST_NA|Cluster_NA|2017/01/01:0.0183218877):0.0074914704):0.0033565755,((KEXV01031563|BR|ST_NA|Cluster_NA|2016/01/01:0.0064619800,KEXV01031783|BR|ST_NA|Cluster_NA|2017/01/01:0.0325189401):0.0022538156,((((((KEXV01036619|BR|ST_NA|Cluster_NA|2017/01/01:0.0294396991,KEXV01039168|BR|ST_NA|Cluster_NA|2017/01/01:0.0345236944):0.0072685092,KEXV01039490|BR|ST_NA|Cluster_NA|2017/01/01:0.0250216436):0.0167656325,(MH354426|US|ST_NA|Cluster_NA|2011/01/01:0.0265845704,KY037501|US|ST_NA|Cluster_NA|2011/01/01:0.0279650608):0.0056641658):0.0038718887,MH789626|US|ST_NA|Cluster_NA|2016/01/01:0.0102706876):0.0011617309,(KEXV01043464|BR|ST_NA|Cluster_NA|2016/01/01:0.0214733880,KEXV01046269|BR|ST_NA|Cluster_NA|2017/01/01:0.0349154205):0.0075631882):0.0026256879,((MF456253|US|ST_NA|Cluster_NA|2011/01/01:0.0265253795,MK580273|US|ST_NA|Cluster_NA|2016/01/01:0.0206590803):0.0061090492,((((MG942255|US|ST_NA|Cluster_NA|2011/01/01:0.0102214364,(MK922762|US|ST_NA|Cluster_NA|2018/01/01:0.0171594238,(KY036743|US|ST_NA|Cluster_NA|2012/01/01:0.0032230773,KY036652|US|ST_NA|Cluster_NA|2011/01/01:0.0000027755):0.0060336068):0.0000056389):0.0025652269,KY036599|US|ST_NA|Cluster_NA|2011/01/01:0.0048866133):0.0074442851,((MG942637|US|ST_NA|Cluster_NA|2013/01/01:0.0038150628,MK922765|US|ST_NA|Cluster_NA|2018/01/01:0.0000027755):0.0018583327,MK922942|US|ST_NA|Cluster_NA|2018/01/01:0.0065626061):0.0161124969):0.0090122639,E7240-ERHS|MEX|ST_3|Cluster_NA|2018/01/01:0.0330204500):0.0118252898):0.0009181250):0.0000059515):0.0030013268):0.0000056891):0.0000069828):0.0005964478):0.0013391422,(((((((((((((((CEC-21-3347|MEX|ST_1|Cluster_NA|2021/04/19:0.0019077627,CEC-21-5856|MEX|ST_1|Cluster_NA|2021/12/07:0.0046121159):0.0379392707,KEXV01045638|BR|ST_NA|Cluster_NA|2017/01/01:0.0374024051):0.0107842596,(KEXV01007676|BR|ST_NA|Cluster_NA|2014/01/01:0.0000027755,KY581431|BR|ST_NA|Cluster_NA|2014/01/01:0.0000027755):0.0214310306):0.0021927307,((((KEXV01014515|BR|ST_NA|Cluster_NA|2014/01/01:0.0420424774,KEXV01036349|BR|ST_NA|Cluster_NA|2017/01/01:0.0540922125):0.0102833390,KEXV01014528|BR|ST_NA|Cluster_NA|2014/01/01:0.0457293018):0.0019173491,((KEXV01032995|BR|ST_NA|Cluster_NA|2016/01/01:0.0375518011,(KEXV01035578|BR|ST_NA|Cluster_NA|2016/01/01:0.0687550947,KEXV01044557|BR|ST_NA|Cluster_NA|2016/01/01:0.0362533066):0.0060278479):0.0020412159,(KEXV01043211|BR|ST_NA|Cluster_NA|2016/01/01:0.0578865743,KEXV01043287|BR|ST_NA|Cluster_NA|2016/01/01:0.0543711738):0.0079859351):0.0017377885):0.0019369069,((KEXV01032456|BR|ST_NA|Cluster_NA|2016/01/01:0.0176840824,KEXV01045173|BR|ST_NA|Cluster_NA|2017/01/01:0.0510610324):0.0033412314,(KEXV01038226|BR|ST_NA|Cluster_NA|2016/01/01:0.0459813487,KEXV01046382|BR|ST_NA|Cluster_NA|2017/01/01:0.0498378112):0.0057081379):0.0026129794):0.0011143775):0.0005334628,(((KEXV01002452|BR|ST_NA|Cluster_NA|2015/01/01:0.0543240101,KEXV01029557|BR|ST_NA|Cluster_NA|2015/01/01:0.0611420764):0.0040891928,KEXV01015341|BR|ST_NA|Cluster_NA|2014/01/01:0.0379427408):0.0059597979,(((((KEXV01015363|BR|ST_NA|Cluster_NA|2014/01/01:0.0324926679,KEXV01040583|BR|ST_NA|Cluster_NA|2016/01/01:0.0500864631):0.0120838295,MG800443|US|ST_NA|Cluster_NA|2014/01/01:0.0455261659):0.0028912852,KEXV01033371|BR|ST_NA|Cluster_NA|2016/01/01:0.0375657612):0.0079109201,(KEXV01016317|BR|ST_NA|Cluster_NA|2015/01/01:0.0281273886,KEXV01034153|BR|ST_NA|Cluster_NA|2017/01/01:0.0479857354):0.0050230570):0.0027304883,KEXV01039782|BR|ST_NA|Cluster_NA|2017/01/01:0.0329048565):0.0015176965):0.0094830803):0.0022640594,(((((((KEXV01002634|BR|ST_NA|Cluster_NA|2015/01/01:0.0212928980,KEXV01036267|BR|ST_NA|Cluster_NA|2017/01/01:0.0363732017):0.0210598274,KEXV01036325|BR|ST_NA|Cluster_NA|2017/01/01:0.0414539335):0.0025838912,(KEXV01016383|BR|ST_NA|Cluster_NA|2015/01/01:0.0241475183,(KEXV01035984|BR|ST_NA|Cluster_NA|2016/01/01:0.0551708218,KEXV01038389|BR|ST_NA|Cluster_NA|2016/01/01:0.0552812657):0.0072059878):0.0040086456):0.0038247759,(KEXV01043528|BR|ST_NA|Cluster_NA|2016/01/01:0.0380432258,KEXV01044829|BR|ST_NA|Cluster_NA|2016/01/01:0.0468577568):0.0072891255):0.0000056453,((((KEXV01008232|BR|ST_NA|Cluster_NA|2014/01/01:0.0411401679,((KEXV01045145|BR|ST_NA|Cluster_NA|2017/01/01:0.0454573738,KJ474264|PA|ST_NA|Cluster_NA|2011/01/01:0.0591023356):0.0095302689,MZ662657|CA|ST_NA|Cluster_NA|2018/01/01:0.0263446148):0.0057319491):0.0012012589,(((KEXV01031627|BR|ST_NA|Cluster_NA|2016/01/01:0.0487498427,KEXV01046368|BR|ST_NA|Cluster_NA|2017/01/01:0.0258953056):0.0070328676,KEXV01039489|BR|ST_NA|Cluster_NA|2017/01/01:0.0318191326):0.0062615773,(KEXV01036045|BR|ST_NA|Cluster_NA|2016/01/01:0.0622541236,KEXV01037760|BR|ST_NA|Cluster_NA|2016/01/01:0.0485741720):0.0093390879):0.0010246252):0.0007829193,(KEXV01015993|BR|ST_NA|Cluster_NA|2015/01/01:0.0502924106,KEXV01044366|BR|ST_NA|Cluster_NA|2016/01/01:0.0467087671):0.0132515401):0.0009126964,((KEXV01008924|BR|ST_NA|Cluster_NA|2015/01/01:0.0241193829,KEXV01043979|BR|ST_NA|Cluster_NA|2016/01/01:0.0430961761):0.0000056407,(((KEXV01012233|BR|ST_NA|Cluster_NA|2015/01/01:0.0429784153,KEXV01012515|BR|ST_NA|Cluster_NA|2015/01/01:0.0241437831):0.0107124385,(KEXV01038247|BR|ST_NA|Cluster_NA|2016/01/01:0.0441326514,KEXV01038755|BR|ST_NA|Cluster_NA|2016/01/01:0.0830243386):0.0010678598):0.0105211444,(KEXV01037559|BR|ST_NA|Cluster_NA|2017/01/01:0.0430308505,KEXV01046113|BR|ST_NA|Cluster_NA|2017/01/01:0.0407930716):0.0086403903):0.0019436434):0.0089830323):0.0027087851):0.0014723181,((KEXV01031736|BR|ST_NA|Cluster_NA|2017/01/01:0.0470031132,KEXV01035002|BR|ST_NA|Cluster_NA|2017/01/01:0.0516778670):0.0071972570,KU190666|CA|ST_NA|Cluster_NA|2012/01/01:0.0298879598):0.0013505560):0.0021393457,((((((((((KEXV01009194|BR|ST_NA|Cluster_NA|2015/01/01:0.0266155119,KEXV01045898|BR|ST_NA|Cluster_NA|2017/01/01:0.0228078476):0.0076099832,(KEXV01012160|BR|ST_NA|Cluster_NA|2015/01/01:0.0277233689,KEXV01035403|BR|ST_NA|Cluster_NA|2017/01/01:0.0328215376):0.0159600888):0.0001554188,(KEXV01036097|BR|ST_NA|Cluster_NA|2016/01/01:0.0377785411,KEXV01046761|BR|ST_NA|Cluster_NA|2017/01/01:0.0353805798):0.0059181997):0.0015436171,(KEXV01015469|BR|ST_NA|Cluster_NA|2015/01/01:0.0181130471,KEXV01015471|BR|ST_NA|Cluster_NA|2015/01/01:0.0145999359):0.0123559476):0.0000027755,(((((KEXV01012064|BR|ST_NA|Cluster_NA|2015/01/01:0.0215267576,KEXV01035675|BR|ST_NA|Cluster_NA|2017/01/01:0.0144486803):0.0148922491,KEXV01044606|BR|ST_NA|Cluster_NA|2016/01/01:0.0249141590):0.0023451603,KEXV01035568|BR|ST_NA|Cluster_NA|2016/01/01:0.0139546988):0.0046675983,KEXV01035581|BR|ST_NA|Cluster_NA|2016/01/01:0.0240249511):0.0175148783,(KEXV01015205|BR|ST_NA|Cluster_NA|2014/01/01:0.0299716716,(KEXV01015474|BR|ST_NA|Cluster_NA|2015/01/01:0.0000027755,KEXV01015475|BR|ST_NA|Cluster_NA|2015/01/01:0.0000027755):0.0347420772):0.0057736030):0.0010609308):0.0013017723,(KEXV01009298|BR|ST_NA|Cluster_NA|2015/01/01:0.0365266178,(KU190567|CA|ST_NA|Cluster_NA|2011/01/01:0.0281402446,E2428-JARB|MEX|ST_3|Cluster_NA|2015/01/01:0.0259552004):0.0074917093):0.0052363461):0.0001516262,((((KEXV01032263|BR|ST_NA|Cluster_NA|2016/01/01:0.0335376825,KEXV01032517|BR|ST_NA|Cluster_NA|2017/01/01:0.0172534952):0.0076923593,KEXV01032437|BR|ST_NA|Cluster_NA|2016/01/01:0.0255079278):0.0082689196,(KEXV01034891|BR|ST_NA|Cluster_NA|2016/01/01:0.0731375891,KEXV01037787|BR|ST_NA|Cluster_NA|2016/01/01:0.0431739947):0.0055058256):0.0036890970,(KEXV01040389|BR|ST_NA|Cluster_NA|2016/01/01:0.0264355302,KEXV01042860|BR|ST_NA|Cluster_NA|2015/01/01:0.0390927137):0.0084049889):0.0029697168):0.0020729484,(KEXV01032174|BR|ST_NA|Cluster_NA|2016/01/01:0.0435143422,KEXV01034684|BR|ST_NA|Cluster_NA|2016/01/01:0.0646753188):0.0088979997):0.0026095432,(((KEXV01015132|BR|ST_NA|Cluster_NA|2014/01/01:0.0315864308,KEXV01033243|BR|ST_NA|Cluster_NA|2017/01/01:0.0422690524):0.0061894283,KEXV01043864|BR|ST_NA|Cluster_NA|2016/01/01:0.0261555236):0.0044221475,(KEXV01040738|BR|ST_NA|Cluster_NA|2016/01/01:0.0536628667,MN528341|BR|ST_NA|Cluster_NA|2018/01/01:0.0583894955):0.0131118372):0.0036214831):0.0000065898,KEXV01016395|BR|ST_NA|Cluster_NA|2015/01/01:0.0306978182):0.0000061200):0.0007553712):0.0011407886,(KC470338|US|ST_NA|Cluster_NA|2011/01/01:0.0340832037,(KEXV01009164|BR|ST_NA|Cluster_NA|2015/01/01:0.0013751079,KEXV01038850|BR|ST_NA|Cluster_NA|2016/01/01:0.0000027755):0.0375113781):0.0060392867):0.0041343401,((((((((KEXV01006920|BR|ST_NA|Cluster_NA|2014/01/01:0.0307376347,KEXV01031901|BR|ST_NA|Cluster_NA|2017/01/01:0.0311289258):0.0021783233,KEXV01044630|BR|ST_NA|Cluster_NA|2016/01/01:0.0438563474):0.0000060813,(KEXV01032085|BR|ST_NA|Cluster_NA|2016/01/01:0.0673365281,KEXV01045639|BR|ST_NA|Cluster_NA|2017/01/01:0.0285598004):0.0090205037):0.0039209073,(KEXV01032043|BR|ST_NA|Cluster_NA|2016/01/01:0.0106231776,KEXV01032693|BR|ST_NA|Cluster_NA|2017/01/01:0.0073499731):0.0295059095):0.0045549325,(KEXV01031243|BR|ST_NA|Cluster_NA|2015/01/01:0.0413831451,KEXV01045586|BR|ST_NA|Cluster_NA|2017/01/01:0.0413655202):0.0156458073):0.0019463081,(((((KEXV01006946|BR|ST_NA|Cluster_NA|2014/01/01:0.0633435815,KEXV01031364|BR|ST_NA|Cluster_NA|2017/01/01:0.0503714665):0.0108534209,KEXV01015830|BR|ST_NA|Cluster_NA|2015/01/01:0.0218023991):0.0044917584,((KEXV01014517|BR|ST_NA|Cluster_NA|2014/01/01:0.0570846741,KEXV01032495|BR|ST_NA|Cluster_NA|2017/01/01:0.0326636349):0.0073082658,(KEXV01015153|BR|ST_NA|Cluster_NA|2014/01/01:0.0248892842,KEXV01044905|BR|ST_NA|Cluster_NA|2017/01/01:0.0222856898):0.0107599048):0.0039707669):0.0035773219,KEXV01032897|BR|ST_NA|Cluster_NA|2016/01/01:0.0181896043):0.0008422198,((KEXV01012317|BR|ST_NA|Cluster_NA|2014/01/01:0.0227276666,(KEXV01033454|BR|ST_NA|Cluster_NA|2017/01/01:0.0401042109,KEXV01039572|BR|ST_NA|Cluster_NA|2017/01/01:0.0281846120):0.0054760398):0.0062376908,(KEXV01030928|BR|ST_NA|Cluster_NA|2015/01/01:0.0051506045,(KEXV01030983|BR|ST_NA|Cluster_NA|2015/01/01:0.0160766595,(KEXV01032911|BR|ST_NA|Cluster_NA|2016/01/01:0.0111003465,KEXV01037580|BR|ST_NA|Cluster_NA|2017/01/01:0.0135684491):0.0126251602):0.0029649942):0.0197999657):0.0000063657):0.0064520580):0.0000064282,(((((((((((KEXV01007741|BR|ST_NA|Cluster_NA|2014/01/01:0.0000027755,KY581498|BR|ST_NA|Cluster_NA|2014/01/01:0.0000027755):0.0396888098,KEXV01035458|BR|ST_NA|Cluster_NA|2017/01/01:0.0664916867):0.0036575092,KEXV01046716|BR|ST_NA|Cluster_NA|2017/01/01:0.0460226438):0.0037205388,KEXV01032627|BR|ST_NA|Cluster_NA|2017/01/01:0.0552286481):0.0031723185,((KEXV01015279|BR|ST_NA|Cluster_NA|2014/01/01:0.0522684725,KEXV01032904|BR|ST_NA|Cluster_NA|2016/01/01:0.0414474607):0.0022166576,KEXV01045722|BR|ST_NA|Cluster_NA|2017/01/01:0.0394428984):0.0010809302):0.0019158562,KEXV01008268|BR|ST_NA|Cluster_NA|2014/01/01:0.0293750409):0.0030450806,(((KEXV01009057|BR|ST_NA|Cluster_NA|2015/01/01:0.0410538694,KJ474422|PA|ST_NA|Cluster_NA|2012/01/01:0.0426954451):0.0085091165,KEXV01039866|BR|ST_NA|Cluster_NA|2016/01/01:0.0405175317):0.0053619080,KEXV01031432|BR|ST_NA|Cluster_NA|2016/01/01:0.0426257127):0.0007594077):0.0034404487,(((KEXV01008603|BR|ST_NA|Cluster_NA|2015/01/01:0.0371550590,KEXV01045856|BR|ST_NA|Cluster_NA|2017/01/01:0.0473242360):0.0028898249,((KEXV01012210|BR|ST_NA|Cluster_NA|2014/01/01:0.0328238909,((KEXV01012225|BR|ST_NA|Cluster_NA|2014/01/01:0.0409200421,KEXV01036522|BR|ST_NA|Cluster_NA|2016/01/01:0.0282225452):0.0074314840,KEXV01012283|BR|ST_NA|Cluster_NA|2015/01/01:0.0075840773):0.0087203304):0.0028415789,KEXV01029672|BR|ST_NA|Cluster_NA|2015/01/01:0.0311227105):0.0124150074):0.0009246119,KEXV01029729|BR|ST_NA|Cluster_NA|2015/01/01:0.0331748012):0.0009375757):0.0013727302,((((((KEXV01008618|BR|ST_NA|Cluster_NA|2015/01/01:0.0304254209,KEXV01016037|BR|ST_NA|Cluster_NA|2015/01/01:0.0298638922):0.0052647660,(KEXV01044427|BR|ST_NA|Cluster_NA|2016/01/01:0.0137113240,KEXV01045387|BR|ST_NA|Cluster_NA|2017/01/01:0.0298820223):0.0094989421):0.0125528894,KEXV01044520|BR|ST_NA|Cluster_NA|2016/01/01:0.0234166979):0.0045088073,((((KEXV01008685|BR|ST_NA|Cluster_NA|2015/01/01:0.0230557605,(KEXV01040176|BR|ST_NA|Cluster_NA|2016/01/01:0.0240691719,KX443085|BR|ST_NA|Cluster_NA|2013/01/01:0.0266462967):0.0135455901):0.0064903599,((KEXV01015983|BR|ST_NA|Cluster_NA|2015/01/01:0.0360901209,KEXV01029875|BR|ST_NA|Cluster_NA|2015/01/01:0.0360769449):0.0045678605,((KEXV01043071|BR|ST_NA|Cluster_NA|2016/01/01:0.0000027755,KEXV01043091|BR|ST_NA|Cluster_NA|2016/01/01:0.0000027755):0.0308492909,KEXV01046171|BR|ST_NA|Cluster_NA|2017/01/01:0.0160366658):0.0189287308):0.0032300417):0.0000064297,(KEXV01016203|BR|ST_NA|Cluster_NA|2015/01/01:0.0338343657,KEXV01037225|BR|ST_NA|Cluster_NA|2017/01/01:0.0284321288):0.0059236075):0.0000065898,(KEXV01043096|BR|ST_NA|Cluster_NA|2016/01/01:0.0433789928,KEXV01043121|BR|ST_NA|Cluster_NA|2016/01/01:0.0309188595):0.0000448936):0.0000065898):0.0042078543,((KEXV01016219|BR|ST_NA|Cluster_NA|2015/01/01:0.0243612381,KEXV01036122|BR|ST_NA|Cluster_NA|2016/01/01:0.0512250829):0.0093944198,(KEXV01037751|BR|ST_NA|Cluster_NA|2016/01/01:0.0403669960,(KEXV01044121|BR|ST_NA|Cluster_NA|2016/01/01:0.0399539901,MF455533|US|ST_NA|Cluster_NA|2013/01/01:0.0307713666):0.0131689524):0.0031071814):0.0018670110):0.0012173460,(((KEXV01012344|BR|ST_NA|Cluster_NA|2015/01/01:0.0167761140,(KEXV01039920|BR|ST_NA|Cluster_NA|2016/01/01:0.0094082576,KEXV01040036|BR|ST_NA|Cluster_NA|2017/01/01:0.0427305889):0.0082550212):0.0161843761,KEXV01034604|BR|ST_NA|Cluster_NA|2016/01/01:0.0268379740):0.0010278689,((KEXV01038814|BR|ST_NA|Cluster_NA|2016/01/01:0.0187566072,KEXV01039230|BR|ST_NA|Cluster_NA|2017/01/01:0.0221820544):0.0205206810,(KEXV01046302|BR|ST_NA|Cluster_NA|2017/01/01:0.0354891794,KY581450|BR|ST_NA|Cluster_NA|2014/01/01:0.0444145872):0.0031797310):0.0059699236):0.0028516201):0.0024207056):0.0000058034,((((KEXV01011511|BR|ST_NA|Cluster_NA|2014/01/01:0.0316786187,KEXV01033448|BR|ST_NA|Cluster_NA|2017/01/01:0.0369427318):0.0056499750,(ON423264|BR|ST_NA|Cluster_NA|2015/01/01:0.0249330353,ON423266|BR|ST_NA|Cluster_NA|2015/01/01:0.0207329344):0.0128983018):0.0041730988,(KEXV01031925|BR|ST_NA|Cluster_NA|2017/01/01:0.0595001461,KEXV01046672|BR|ST_NA|Cluster_NA|2017/01/01:0.0282637529):0.0044485213):0.0004498957,(((KEXV01012341|BR|ST_NA|Cluster_NA|2015/01/01:0.0433593560,KEXV01012350|BR|ST_NA|Cluster_NA|2015/01/01:0.0300981444):0.0134986656,(KEXV01015337|BR|ST_NA|Cluster_NA|2014/01/01:0.0241868568,KEXV01044342|BR|ST_NA|Cluster_NA|2016/01/01:0.0278122468):0.0039380555):0.0024015282,KEXV01044989|BR|ST_NA|Cluster_NA|2017/01/01:0.0265266266):0.0021839774):0.0014695817):0.0006955288,(((((((KEXV01008565|BR|ST_NA|Cluster_NA|2015/01/01:0.0000027755,KEXV01039103|BR|ST_NA|Cluster_NA|2017/01/01:0.0020940672):0.0359131424,KEXV01040313|BR|ST_NA|Cluster_NA|2016/01/01:0.0281598519):0.0086367178,(KEXV01008793|BR|ST_NA|Cluster_NA|2015/01/01:0.0365384058,(KEXV01016089|BR|ST_NA|Cluster_NA|2015/01/01:0.0477676023,KEXV01037012|BR|ST_NA|Cluster_NA|2016/01/01:0.0609612255):0.0097187302):0.0000056133):0.0016481722,(KEXV01041265|BR|ST_NA|Cluster_NA|2017/01/01:0.0171084938,KEXV01043356|BR|ST_NA|Cluster_NA|2016/01/01:0.0390553564):0.0118254190):0.0039228118,(((KEXV01009173|BR|ST_NA|Cluster_NA|2015/01/01:0.0502600622,KEXV01012059|BR|ST_NA|Cluster_NA|2015/01/01:0.0327472650):0.0092860631,(KEXV01039822|BR|ST_NA|Cluster_NA|2017/01/01:0.0312570407,KEXV01040402|BR|ST_NA|Cluster_NA|2016/01/01:0.0478418760):0.0095882252):0.0024838727,((((KEXV01015238|BR|ST_NA|Cluster_NA|2014/01/01:0.0484469917,KEXV01046757|BR|ST_NA|Cluster_NA|2017/01/01:0.0316381083):0.0091310563,KJ474379|PA|ST_NA|Cluster_NA|2011/01/01:0.0390190567):0.0037934774,((KEXV01031605|BR|ST_NA|Cluster_NA|2016/01/01:0.0297530488,MW545417|BR|ST_NA|Cluster_NA|2018/01/01:0.0456702509):0.0247609808,KEXV01044462|BR|ST_NA|Cluster_NA|2016/01/01:0.0393461163):0.0000077945):0.0032523517,(((KEXV01015564|BR|ST_NA|Cluster_NA|2015/01/01:0.0382416898,KEXV01038450|BR|ST_NA|Cluster_NA|2016/01/01:0.0562473680):0.0056251294,KEXV01038542|BR|ST_NA|Cluster_NA|2016/01/01:0.0443837768):0.0050554264,KEXV01039969|BR|ST_NA|Cluster_NA|2017/01/01:0.0543397670):0.0034045870):0.0000065826):0.0028990829):0.0008899057,((KEXV01034526|BR|ST_NA|Cluster_NA|2016/01/01:0.0289274968,KEXV01043681|BR|ST_NA|Cluster_NA|2016/01/01:0.0302181187):0.0055664926,(KEXV01037989|BR|ST_NA|Cluster_NA|2017/01/01:0.0446064041,MF457092|US|ST_NA|Cluster_NA|2011/01/01:0.0264519490):0.0076862344):0.0030049653):0.0013763641,((KEXV01008859|BR|ST_NA|Cluster_NA|2014/01/01:0.0276905692,(KEXV01015548|BR|ST_NA|Cluster_NA|2015/01/01:0.0293583529,KEXV01035292|BR|ST_NA|Cluster_NA|2017/01/01:0.0144529470):0.0149651823):0.0045858336,(KEXV01032308|BR|ST_NA|Cluster_NA|2016/01/01:0.0439834676,KEXV01038825|BR|ST_NA|Cluster_NA|2016/01/01:0.0324043120):0.0020037537):0.0033853163):0.0000059391):0.0021235050):0.0008276321,(((((KEXV01008267|BR|ST_NA|Cluster_NA|2014/01/01:0.0000027755,KY581523|BR|ST_NA|Cluster_NA|2014/01/01:0.0000027755):0.0416540473,KEXV01046808|BR|ST_NA|Cluster_NA|2016/01/01:0.0416212679):0.0095065615,(KEXV01037914|BR|ST_NA|Cluster_NA|2016/01/01:0.0495811025,KEXV01043603|BR|ST_NA|Cluster_NA|2016/01/01:0.0444314380):0.0129705567):0.0046345820,KEXV01046293|BR|ST_NA|Cluster_NA|2017/01/01:0.0305087668):0.0004730332,(((((((KEXV01008320|BR|ST_NA|Cluster_NA|2014/01/01:0.0217696366,(KEXV01029671|BR|ST_NA|Cluster_NA|2015/01/01:0.0363206584,KEXV01045420|BR|ST_NA|Cluster_NA|2017/01/01:0.0563638542):0.0062484171):0.0059075571,(KEXV01043760|BR|ST_NA|Cluster_NA|2016/01/01:0.0442912555,((KJ474403|PA|ST_NA|Cluster_NA|2012/01/01:0.0154004452,(KJ474413|PA|ST_NA|Cluster_NA|2012/01/01:0.0230124520,KJ474542|PA|ST_NA|Cluster_NA|2013/01/01:0.0208468816):0.0126992024):0.0180965119,(KJ474443|PA|ST_NA|Cluster_NA|2012/01/01:0.0371657022,((KJ474556|PA|ST_NA|Cluster_NA|2013/01/01:0.0147814587,KJ474267|PA|ST_NA|Cluster_NA|2011/01/01:0.0186465116):0.0025340159,(KJ474272|PA|ST_NA|Cluster_NA|2011/01/01:0.0195165772,P-326-CK|PAN|ST_NA|Cluster_NA|2014/01/01:0.0230483413):0.0068696892):0.0031147031):0.0047532469):0.0109225146):0.0060024514):0.0000065961,((KEXV01014510|BR|ST_NA|Cluster_NA|2014/01/01:0.0336765551,KEXV01036166|BR|ST_NA|Cluster_NA|2016/01/01:0.0464579114):0.0066670015,KEXV01034813|BR|ST_NA|Cluster_NA|2016/01/01:0.0279015131):0.0037002963):0.0000079574,((KEXV01008666|BR|ST_NA|Cluster_NA|2015/01/01:0.0000027755,KEXV01038556|BR|ST_NA|Cluster_NA|2016/01/01:0.0010785995):0.0409096565,KX505652|US|ST_NA|Cluster_NA|2013/01/01:0.0278608802):0.0028041640):0.0017368955,((KEXV01008388|BR|ST_NA|Cluster_NA|2014/01/01:0.0264564865,KEXV01030895|BR|ST_NA|Cluster_NA|2015/01/01:0.0543120706):0.0058365586,(KEXV01016033|BR|ST_NA|Cluster_NA|2015/01/01:0.0377321012,(KEXV01029775|BR|ST_NA|Cluster_NA|2015/01/01:0.0505261255,KEXV01038468|BR|ST_NA|Cluster_NA|2016/01/01:0.0622743242):0.0138723541):0.0030381944):0.0100628102):0.0009908890,((((((KEXV01009156|BR|ST_NA|Cluster_NA|2015/01/01:0.0323089062,KEXV01037519|BR|ST_NA|Cluster_NA|2016/01/01:0.0405222360):0.0046239736,KEXV01039402|BR|ST_NA|Cluster_NA|2017/01/01:0.0392601918):0.0000082101,(KEXV01032569|BR|ST_NA|Cluster_NA|2017/01/01:0.0283285084,KY581442|BR|ST_NA|Cluster_NA|2014/01/01:0.0168459172):0.0050421394):0.0012532883,(KEXV01014590|BR|ST_NA|Cluster_NA|2014/01/01:0.0316032001,KEXV01037547|BR|ST_NA|Cluster_NA|2017/01/01:0.0331506464):0.0021786789):0.0000065961,KEXV01016406|BR|ST_NA|Cluster_NA|2015/01/01:0.0257617004):0.0053326203,((KEXV01012292|BR|ST_NA|Cluster_NA|2014/01/01:0.0286460846,KEXV01031390|BR|ST_NA|Cluster_NA|2016/01/01:0.0447098794):0.0031907825,(KEXV01014525|BR|ST_NA|Cluster_NA|2014/01/01:0.0545350629,KEXV01036264|BR|ST_NA|Cluster_NA|2017/01/01:0.0452402043):0.0033647015):0.0037506416):0.0015933386):0.0007296207,((KEXV01016030|BR|ST_NA|Cluster_NA|2015/01/01:0.0523581390,KEXV01046083|BR|ST_NA|Cluster_NA|2017/01/01:0.0412916348):0.0021771606,KEXV01045093|BR|ST_NA|Cluster_NA|2017/01/01:0.0260758897):0.0052550339):0.0013725363):0.0000077933):0.0000065328):0.0023420629,((((((((((KEXV01002650|BR|ST_NA|Cluster_NA|2015/01/01:0.0446745870,KEXV01046444|BR|ST_NA|Cluster_NA|2017/01/01:0.0413769377):0.0017502811,KEXV01012110|BR|ST_NA|Cluster_NA|2014/01/01:0.0492076541):0.0000079228,((KEXV01007156|BR|ST_NA|Cluster_NA|2014/01/01:0.0258663188,((KEXV01029618|BR|ST_NA|Cluster_NA|2015/01/01:0.0219024568,(KEXV01029819|BR|ST_NA|Cluster_NA|2015/01/01:0.0054492439,KEXV01036889|BR|ST_NA|Cluster_NA|2016/01/01:0.0218175817):0.0073387781):0.0049604885,KEXV01045379|BR|ST_NA|Cluster_NA|2017/01/01:0.0172723023):0.0153263793):0.0095773808,((KEXV01012089|BR|ST_NA|Cluster_NA|2015/01/01:0.0181425690,(KEXV01035653|BR|ST_NA|Cluster_NA|2017/01/01:0.0245295756,KEXV01035673|BR|ST_NA|Cluster_NA|2017/01/01:0.0132735998):0.0000083151):0.0223420256,KEXV01036724|BR|ST_NA|Cluster_NA|2016/01/01:0.0548286340):0.0106741847):0.0118240064):0.0000159837,KEXV01036597|BR|ST_NA|Cluster_NA|2017/01/01:0.0497948176):0.0000065898,(KEXV01016160|BR|ST_NA|Cluster_NA|2015/01/01:0.0362783821,(KEXV01027484|BR|ST_NA|Cluster_NA|2014/01/01:0.0155195006,KEXV01031998|BR|ST_NA|Cluster_NA|2017/01/01:0.0192409328):0.0217009876):0.0039091906):0.0081329049,(KEXV01035136|BR|ST_NA|Cluster_NA|2017/01/01:0.0304062370,KEXV01041598|BR|ST_NA|Cluster_NA|2017/01/01:0.0225341512):0.0058034238):0.0012477756,(((KEXV01009257|BR|ST_NA|Cluster_NA|2015/01/01:0.0342416771,(KEXV01040260|BR|ST_NA|Cluster_NA|2016/01/01:0.0277993972,KEXV01041164|BR|ST_NA|Cluster_NA|2017/01/01:0.0337588850):0.0046675727):0.0020872737,((((KEXV01009258|BR|ST_NA|Cluster_NA|2015/01/01:0.0160190773,(KEXV01014482|BR|ST_NA|Cluster_NA|2014/01/01:0.0283957461,KEXV01039137|BR|ST_NA|Cluster_NA|2017/01/01:0.0315283570):0.0000059956):0.0013951767,((KEXV01016360|BR|ST_NA|Cluster_NA|2015/01/01:0.0219629317,KEXV01043882|BR|ST_NA|Cluster_NA|2016/01/01:0.0054240103):0.0092077432,((KEXV01032384|BR|ST_NA|Cluster_NA|2016/01/01:0.0373371129,KEXV01045536|BR|ST_NA|Cluster_NA|2017/01/01:0.0571504149):0.0095702745,(KEXV01036764|BR|ST_NA|Cluster_NA|2016/01/01:0.0039742491,KEXV01036855|BR|ST_NA|Cluster_NA|2016/01/01:0.0021288342):0.0320403574):0.0005752721):0.0000070024):0.0011373466,(((KEXV01034164|BR|ST_NA|Cluster_NA|2017/01/01:0.0400137626,MH354436|US|ST_NA|Cluster_NA|2011/01/01:0.0386777338):0.0011762253,KEXV01035344|BR|ST_NA|Cluster_NA|2017/01/01:0.0190520450):0.0021915612,(KEXV01042662|BR|ST_NA|Cluster_NA|2017/01/01:0.0157909280,KR066185|BR|ST_NA|Cluster_NA|2014/01/01:0.0269363880):0.0083646752):0.0010630763):0.0031939036,((KEXV01034920|BR|ST_NA|Cluster_NA|2016/01/01:0.0281500413,KEXV01043721|BR|ST_NA|Cluster_NA|2016/01/01:0.0288339553):0.0031698976,KEXV01044602|BR|ST_NA|Cluster_NA|2016/01/01:0.0228182183):0.0026949017):0.0000065898):0.0035345544,KEXV01039386|BR|ST_NA|Cluster_NA|2017/01/01:0.0368448199):0.0034078730):0.0055802713,(((((((KEXV01002812|BR|ST_NA|Cluster_NA|2015/01/01:0.0132300405,((KEXV01037063|BR|ST_NA|Cluster_NA|2016/01/01:0.0140354702,(KEXV01037275|BR|ST_NA|Cluster_NA|2017/01/01:0.0445360768,KEXV01037304|BR|ST_NA|Cluster_NA|2017/01/01:0.0309936248):0.0025561452):0.0027776644,(KEXV01042793|BR|ST_NA|Cluster_NA|2017/01/01:0.0138014711,KEXV01042822|BR|ST_NA|Cluster_NA|2017/01/01:0.0143986794):0.0000058057):0.0022803038):0.0048956566,KEXV01037058|BR|ST_NA|Cluster_NA|2016/01/01:0.0229502840):0.0167707761,KJ598594|US|ST_NA|Cluster_NA|2012/01/01:0.0226731264):0.0036122576,(KEXV01008613|BR|ST_NA|Cluster_NA|2015/01/01:0.0262955477,KEXV01033131|BR|ST_NA|Cluster_NA|2017/01/01:0.0371277286):0.0065761336):0.0019993189,KEXV01009029|BR|ST_NA|Cluster_NA|2015/01/01:0.0359754107):0.0001910910,((KEXV01008891|BR|ST_NA|Cluster_NA|2015/01/01:0.0420559406,KEXV01043832|BR|ST_NA|Cluster_NA|2016/01/01:0.0482321004):0.0000731069,KEXV01009161|BR|ST_NA|Cluster_NA|2015/01/01:0.0375616207):0.0065920989):0.0049658924,((KEXV01009260|BR|ST_NA|Cluster_NA|2015/01/01:0.0354052937,KEXV01035253|BR|ST_NA|Cluster_NA|2017/01/01:0.0614077946):0.0001861845,KEXV01040925|BR|ST_NA|Cluster_NA|2016/01/01:0.0263689918):0.0020725584):0.0028282781):0.0000027755,((KEXV01009034|BR|ST_NA|Cluster_NA|2015/01/01:0.0294034528,KEXV01033382|BR|ST_NA|Cluster_NA|2016/01/01:0.0220118961):0.0039051026,(KEXV01044783|BR|ST_NA|Cluster_NA|2016/01/01:0.0091222768,KM851083|BR|ST_NA|Cluster_NA|2012/01/01:0.0228194566):0.0152820268):0.0000075542):0.0032483108,((((KEXV01012586|BR|ST_NA|Cluster_NA|2015/01/01:0.0178726882,KEXV01041583|BR|ST_NA|Cluster_NA|2017/01/01:0.0142134381):0.0098431208,(KEXV01046804|BR|ST_NA|Cluster_NA|2017/01/01:0.0200419057,((MH354430|US|ST_NA|Cluster_NA|2011/01/01:0.0093665409,MH354697|US|ST_NA|Cluster_NA|2012/01/01:0.0000063180):0.0123894168,(MH354797|US|ST_NA|Cluster_NA|2013/01/01:0.0059320651,MH354892|US|ST_NA|Cluster_NA|2013/01/01:0.0020707257):0.0043011595):0.0192245474):0.0028480654):0.0054039365,(KEXV01044413|BR|ST_NA|Cluster_NA|2016/01/01:0.0319856294,KU190734|CA|ST_NA|Cluster_NA|2013/01/01:0.0265380277):0.0063616660):0.0017738062,((((KEXV01014518|BR|ST_NA|Cluster_NA|2014/01/01:0.0157791127,KEXV01031344|BR|ST_NA|Cluster_NA|2015/01/01:0.0317274258):0.0053706484,KEXV01016298|BR|ST_NA|Cluster_NA|2015/01/01:0.0157692024):0.0024561956,(KEXV01030948|BR|ST_NA|Cluster_NA|2015/01/01:0.0286816177,KEXV01036479|BR|ST_NA|Cluster_NA|2016/01/01:0.0291662932):0.0028096295):0.0016327031,KEXV01015793|BR|ST_NA|Cluster_NA|2015/01/01:0.0225248183):0.0013598447):0.0000061243):0.0023786245):0.0021293811,((((((KEXV01007137|BR|ST_NA|Cluster_NA|2014/01/01:0.0244795809,KEXV01034575|BR|ST_NA|Cluster_NA|2016/01/01:0.0265297832):0.0127589519,((KEXV01035307|BR|ST_NA|Cluster_NA|2017/01/01:0.0414541768,KF700998|BR|ST_NA|Cluster_NA|2012/01/01:0.0122984610):0.0132548313,KEXV01041283|BR|ST_NA|Cluster_NA|2017/01/01:0.0304809420):0.0015565589):0.0049092737,((KEXV01015307|BR|ST_NA|Cluster_NA|2014/01/01:0.0244886879,KEXV01046775|BR|ST_NA|Cluster_NA|2017/01/01:0.0233904428):0.0043752192,(((KEXV01031862|BR|ST_NA|Cluster_NA|2017/01/01:0.0506806913,KEXV01041048|BR|ST_NA|Cluster_NA|2016/01/01:0.0173384517):0.0093204090,((KEXV01040575|BR|ST_NA|Cluster_NA|2016/01/01:0.0141272643,KEXV01040779|BR|ST_NA|Cluster_NA|2016/01/01:0.0072095154):0.0103160599,KEXV01041846|BR|ST_NA|Cluster_NA|2017/01/01:0.0207679128):0.0031930846):0.0000074934,KEXV01040980|BR|ST_NA|Cluster_NA|2016/01/01:0.0230464951):0.0068033948):0.0000027755):0.0044655678,(KEXV01037038|BR|ST_NA|Cluster_NA|2016/01/01:0.0165305743,KX443037|BR|ST_NA|Cluster_NA|2013/01/01:0.0185443063):0.0025792990):0.0016212090,((((((KEXV01008641|BR|ST_NA|Cluster_NA|2015/01/01:0.0000027755,KEXV01008643|BR|ST_NA|Cluster_NA|2015/01/01:0.0021822629):0.0326677067,((KEXV01029844|BR|ST_NA|Cluster_NA|2015/01/01:0.0240329889,KEXV01034384|BR|ST_NA|Cluster_NA|2017/01/01:0.0169171109):0.0038734900,(KEXV01037005|BR|ST_NA|Cluster_NA|2016/01/01:0.0251349395,KEXV01037034|BR|ST_NA|Cluster_NA|2016/01/01:0.0103968419):0.0094055898):0.0079522951):0.0056713362,(KEXV01043513|BR|ST_NA|Cluster_NA|2016/01/01:0.0350202320,KR066310|BR|ST_NA|Cluster_NA|2013/01/01:0.0399628636):0.0047651069):0.0036169715,((((MG943220|US|ST_NA|Cluster_NA|2015/01/01:0.0177937356,KY036941|US|ST_NA|Cluster_NA|2012/01/01:0.0206132835):0.0148768333,(KY037059|US|ST_NA|Cluster_NA|2012/01/01:0.0111232845,MH789591|US|ST_NA|Cluster_NA|2016/01/01:0.0042073304):0.0334411229):0.0056461432,((E0087-JMCR|MEX|ST_1|Cluster_NA|2011/01/01:0.0239536928,(E3657-LAMV|MEX|ST_3|Cluster_NA|2017/01/01:0.0479450198,E3763-TGG|MEX|ST_3|Cluster_NA|2017/01/01:0.0189868997):0.0073593429):0.0056134400,E6336-FASV|MEX|ST_3|Cluster_NA|2018/01/01:0.0289230494):0.0052990449):0.0013808677,E0254-MBV|MEX|ST_3|Cluster_NA|2012/01/01:0.0188767560):0.0039687514):0.0019968109,(((E0232-YRR|MEX|ST_3|Cluster_NA|2012/01/01:0.0000027755,E0236-FAG|MEX|ST_3|Cluster_NA|2012/01/01:0.0000027755):0.0063279372,E0238-PDA|MEX|ST_3|Cluster_NA|2012/01/01:0.0098369142):0.0185223097,(E0317-NT|MEX|ST_3|Cluster_NA|2012/01/01:0.0237547676,(G-0266|GUA|ST_NA|Cluster_NA|2011/01/01:0.0016528200,G-1719|GUA|ST_NA|Cluster_NA|2016/01/01:0.0065173147):0.0390753738):0.0036225361):0.0000380680):0.0017743448,((KEXV01009148|BR|ST_NA|Cluster_NA|2015/01/01:0.0409763348,MF456932|US|ST_NA|Cluster_NA|2011/01/01:0.0289228190):0.0017984378,MH354416|US|ST_NA|Cluster_NA|2014/01/01:0.0196682573):0.0027952296):0.0012329552):0.0000065898,(((KEXV01008204|BR|ST_NA|Cluster_NA|2014/01/01:0.0266087651,(KEXV01039171|BR|ST_NA|Cluster_NA|2017/01/01:0.0248001651,KEXV01039552|BR|ST_NA|Cluster_NA|2017/01/01:0.0303814660):0.0063381492):0.0059162255,KEXV01039666|BR|ST_NA|Cluster_NA|2017/01/01:0.0259768108):0.0105154424,((KEXV01008843|BR|ST_NA|Cluster_NA|2015/01/01:0.0217844703,((KEXV01009140|BR|ST_NA|Cluster_NA|2015/01/01:0.0326243896,KEXV01034334|BR|ST_NA|Cluster_NA|2016/01/01:0.0501245995):0.0030286906,KEXV01041139|BR|ST_NA|Cluster_NA|2017/01/01:0.0248053099):0.0023361519):0.0089723647,(KEXV01038647|BR|ST_NA|Cluster_NA|2016/01/01:0.0157434001,KEXV01046455|BR|ST_NA|Cluster_NA|2017/01/01:0.0204052602):0.0048386357):0.0002636508):0.0072783347):0.0000065826):0.0000065826,(((KEXV01012464|BR|ST_NA|Cluster_NA|2015/01/01:0.0421132023,KEXV01016381|BR|ST_NA|Cluster_NA|2015/01/01:0.0307070964):0.0038328794,(KU820990|BR|ST_NA|Cluster_NA|2015/01/01:0.0106647915,MF456774|US|ST_NA|Cluster_NA|2015/01/01:0.0242310941):0.0059239514):0.0002378773,(KR066153|BR|ST_NA|Cluster_NA|2012/01/01:0.0304263346,E7204-AGF|MEX|ST_3|Cluster_NA|2018/01/01:0.0304810922):0.0055813291):0.0045298199):0.0006051966,((((((KEXV01008230|BR|ST_NA|Cluster_NA|2014/01/01:0.0275147725,((KEXV01008639|BR|ST_NA|Cluster_NA|2015/01/01:0.0288179054,KX357246|BR|ST_NA|Cluster_NA|2013/01/01:0.0217705866):0.0042408186,KEXV01038750|BR|ST_NA|Cluster_NA|2016/01/01:0.0194863516):0.0038107446):0.0120122428,(KEXV01032324|BR|ST_NA|Cluster_NA|2016/01/01:0.0126345245,KEXV01032408|BR|ST_NA|Cluster_NA|2016/01/01:0.0119725931):0.0166268195):0.0047473841,(KEXV01040028|BR|ST_NA|Cluster_NA|2017/01/01:0.0252376091,KR066297|BR|ST_NA|Cluster_NA|2012/01/01:0.0488957474):0.0042702071):0.0043722814,KEXV01015537|BR|ST_NA|Cluster_NA|2015/01/01:0.0251591480):0.0017426094,(((KEXV01038898|BR|ST_NA|Cluster_NA|2016/01/01:0.0239806674,KEXV01040327|BR|ST_NA|Cluster_NA|2016/01/01:0.0318518002):0.0058547624,MF456782|US|ST_NA|Cluster_NA|2012/01/01:0.0282506900):0.0005954168,((((KEXV01040279|BR|ST_NA|Cluster_NA|2016/01/01:0.0079889367,KEXV01040581|BR|ST_NA|Cluster_NA|2016/01/01:0.0234530689):0.0065682875,(KEXV01040422|BR|ST_NA|Cluster_NA|2016/01/01:0.0229348237,KEXV01041467|BR|ST_NA|Cluster_NA|2017/01/01:0.0185482502):0.0046833693):0.0000061562,KP224488|BR|ST_NA|Cluster_NA|2012/01/01:0.0199027428):0.0089682927,MF456536|US|ST_NA|Cluster_NA|2013/01/01:0.0278569624):0.0026985732):0.0025188412):0.0006341970,((((KEXV01046022|BR|ST_NA|Cluster_NA|2017/01/01:0.0309670031,P-473-GV|PAN|ST_NA|Cluster_NA|2015/01/01:0.0226943747):0.0053162484,(((((KJ474287|PA|ST_NA|Cluster_NA|2011/01/01:0.0000027755,P-004-JEAF|PAN|ST_NA|Cluster_NA|2011/01/01:0.0000027755):0.0065790114,P-411-NGB|PAN|ST_NA|Cluster_NA|2014/01/01:0.0213503820):0.0133148127,(((KJ474348|PA|ST_NA|Cluster_NA|2011/01/01:0.0000027755,P-075-SP|PAN|ST_NA|Cluster_NA|2011/01/01:0.0000027755):0.0039739180,KJ474511|PA|ST_NA|Cluster_NA|2012/01/01:0.0000027755):0.0000027755,P-158-GETF|PAN|ST_NA|Cluster_NA|2012/01/01:0.0000027755):0.0192125405):0.0088209558,MG982939|PA|ST_NA|Cluster_NA|2016/01/01:0.0336351853):0.0047945911,((KJ474242|PA|ST_NA|Cluster_NA|2011/01/01:0.0167491031,((MG982927|PA|ST_NA|Cluster_NA|2016/01/01:0.0038635124,P-399-FGG|PAN|ST_NA|Cluster_NA|2014/01/01:0.0000027755):0.0006862721,P-533-DM|PAN|ST_NA|Cluster_NA|2015/01/01:0.0088801817):0.0175938394):0.0151737265,P-485-JH|PAN|ST_NA|Cluster_NA|2015/01/01:0.0167769763):0.0056110343):0.0020680448):0.0015578019,(E6563-JLCA|MEX|ST_3|Cluster_NA|2018/01/01:0.0229032745,P-417-KVH|PAN|ST_NA|Cluster_NA|2014/01/01:0.0265503191):0.0046368965):0.0013927627,((E1577-LAMJ|MEX|ST_3|Cluster_NA|2014/01/01:0.0156849083,E4069-LLL|MEX|ST_3|Cluster_NA|2017/01/01:0.0066669579):0.0156428021,E2763-RGE|MEX|ST_3|Cluster_NA|2016/01/01:0.0329639295):0.0046971382):0.0000065826):0.0021426899):0.0005716200,(((((KEXV01008635|BR|ST_NA|Cluster_NA|2015/01/01:0.0298954368,KEXV01038802|BR|ST_NA|Cluster_NA|2016/01/01:0.0354209889):0.0085228454,(KEXV01038093|BR|ST_NA|Cluster_NA|2017/01/01:0.0335609722,KEXV01041395|BR|ST_NA|Cluster_NA|2017/01/01:0.0458070300):0.0121970883):0.0023553085,KEXV01035379|BR|ST_NA|Cluster_NA|2017/01/01:0.0166213217):0.0016468583,(KEXV01016095|BR|ST_NA|Cluster_NA|2015/01/01:0.0249697965,KEXV01016315|BR|ST_NA|Cluster_NA|2015/01/01:0.0207661095):0.0066108709):0.0007442587,(KEXV01015139|BR|ST_NA|Cluster_NA|2014/01/01:0.0195696680,P-441-FJ|PAN|ST_NA|Cluster_NA|2014/01/01:0.0245642776):0.0065360604):0.0016274241):0.0020803751,((((((((((((((CEC-21-4145|MEX|ST_2|Cluster_NA|2021/06/29:0.0076947838,(CEC-22-8499|MEX|ST_1|Cluster_NA|2022/08/04:0.0014335816,CEC-22-9073|MEX|ST_1|Cluster_NA|2022/09/26:0.0010612558):0.0054318281):0.0206229836,(CEC-21-4455|MEX|ST_1|Cluster_NA|2021/08/04:0.0000027755,CEC-22-8126|MEX|ST_1|Cluster_NA|2022/06/29:0.0082056279):0.0097888576):0.0047077257,MF456239|US|ST_NA|Cluster_NA|2011/01/01:0.0084260221):0.0142658104,(((KEXV01008525|BR|ST_NA|Cluster_NA|2015/01/01:0.0293360096,MK922872|US|ST_NA|Cluster_NA|2018/01/01:0.0320736812):0.0070009179,(KEXV01015250|BR|ST_NA|Cluster_NA|2014/01/01:0.0313788581,(KEXV01035273|BR|ST_NA|Cluster_NA|2017/01/01:0.0265267135,KEXV01045088|BR|ST_NA|Cluster_NA|2017/01/01:0.0271035914):0.0103009621):0.0067322310):0.0000057542,(KEXV01008612|BR|ST_NA|Cluster_NA|2015/01/01:0.0141058965,KEXV01038392|BR|ST_NA|Cluster_NA|2016/01/01:0.0270786084):0.0133438234):0.0057116559):0.0001196523,((E3278-IGM|MEX|ST_3|Cluster_NA|2017/01/01:0.0031271704,(E6427-DMPF|MEX|ST_3|Cluster_NA|2018/01/01:0.0012705481,E6434-HPA|MEX|ST_3|Cluster_NA|2018/01/01:0.0019773115):0.0044550320):0.0414960064,(G-1115|GUA|ST_NA|Cluster_NA|2013/01/01:0.0039376875,G-1642|GUA|ST_NA|Cluster_NA|2015/01/01:0.0077244677):0.0360641872):0.0061245914):0.0001284826,MH897911|US|ST_NA|Cluster_NA|2012/01/01:0.0358545276):0.0022899485,KU190520|CA|ST_NA|Cluster_NA|2011/01/01:0.0176369896):0.0017169169,KEXV01034299|BR|ST_NA|Cluster_NA|2016/01/01:0.0253348072):0.0004179190,E3104-JRG|MEX|ST_3|Cluster_NA|2016/01/01:0.0269569759):0.0029760756,((((((KEXV01002752|BR|ST_NA|Cluster_NA|2015/01/01:0.0149365932,(KEXV01034214|BR|ST_NA|Cluster_NA|2016/01/01:0.0529364593,KEXV01034217|BR|ST_NA|Cluster_NA|2016/01/01:0.0083594226):0.0254739167):0.0018949028,KR066132|BR|ST_NA|Cluster_NA|2013/01/01:0.0170993737):0.0129868928,((KEXV01008605|BR|ST_NA|Cluster_NA|2015/01/01:0.0135096043,KEXV01016014|BR|ST_NA|Cluster_NA|2015/01/01:0.0365126020):0.0026544686,KEXV01038227|BR|ST_NA|Cluster_NA|2016/01/01:0.0615377906):0.0026720509):0.0059811021,((((((KEXV01007091|BR|ST_NA|Cluster_NA|2014/01/01:0.0212577891,(KEXV01033718|BR|ST_NA|Cluster_NA|2017/01/01:0.0215817657,KEXV01039875|BR|ST_NA|Cluster_NA|2016/01/01:0.0194321880):0.0055535269):0.0172385468,(KEXV01036505|BR|ST_NA|Cluster_NA|2016/01/01:0.0555877056,KEXV01046407|BR|ST_NA|Cluster_NA|2017/01/01:0.0175864003):0.0244699170):0.0080941616,(((KEXV01034787|BR|ST_NA|Cluster_NA|2016/01/01:0.0276076970,KEXV01045617|BR|ST_NA|Cluster_NA|2017/01/01:0.0098073722):0.0098981604,KEXV01046358|BR|ST_NA|Cluster_NA|2017/01/01:0.0274064887):0.0193190887,KEXV01038942|BR|ST_NA|Cluster_NA|2016/01/01:0.0263529524):0.0041616029):0.0017703026,((KEXV01029674|BR|ST_NA|Cluster_NA|2015/01/01:0.0305119513,(((KEXV01036826|BR|ST_NA|Cluster_NA|2016/01/01:0.0177825039,KEXV01037404|BR|ST_NA|Cluster_NA|2017/01/01:0.0273381501):0.0164636812,MF457143|US|ST_NA|Cluster_NA|2011/01/01:0.0392057445):0.0011012852,KEXV01039047|BR|ST_NA|Cluster_NA|2017/01/01:0.0303350500):0.0000071581):0.0009977303,((MG571994|BR|ST_NA|Cluster_NA|2016/01/01:0.0000027755,MK041584|BR|ST_NA|Cluster_NA|2016/01/01:0.0000027755):0.0327539481,(E6278-HERS|MEX|ST_3|Cluster_NA|2018/01/01:0.0000027755,E6294-AMJ|MEX|ST_3|Cluster_NA|2018/01/01:0.0000027755):0.0371600178):0.0104520022):0.0019379421):0.0000064872,(((MF455557|US|ST_NA|Cluster_NA|2011/01/01:0.0014732495,(MF456712|US|ST_NA|Cluster_NA|2013/01/01:0.0028098468,OR737321|US|ST_NA|Cluster_NA|2015/01/01:0.0244083231):0.0040159901):0.0020477009,MF456619|US|ST_NA|Cluster_NA|2011/01/01:0.0043043229):0.0041464673,MF456897|US|ST_NA|Cluster_NA|2012/01/01:0.0096923782):0.0124356778):0.0046726584,(MG942071|US|ST_NA|Cluster_NA|2011/01/01:0.0211001852,KY037048|US|ST_NA|Cluster_NA|2012/01/01:0.0259658472):0.0035846169):0.0000061169):0.0025684542,(((((((KEXV01006948|BR|ST_NA|Cluster_NA|2014/01/01:0.0073335202,KEXV01007161|BR|ST_NA|Cluster_NA|2014/01/01:0.0076233245):0.0152518127,(KEXV01038886|BR|ST_NA|Cluster_NA|2016/01/01:0.0207845768,KEXV01044419|BR|ST_NA|Cluster_NA|2016/01/01:0.0345210300):0.0093224143):0.0000871361,KEXV01035157|BR|ST_NA|Cluster_NA|2017/01/01:0.0204792280):0.0046872539,(KEXV01043205|BR|ST_NA|Cluster_NA|2016/01/01:0.0009269921,KEXV01043900|BR|ST_NA|Cluster_NA|2016/01/01:0.0010498295):0.0323307915):0.0035256115,KEXV01038517|BR|ST_NA|Cluster_NA|2016/01/01:0.0204575267):0.0092472120,KEXV01012314|BR|ST_NA|Cluster_NA|2014/01/01:0.0227402684):0.0005153403,(KEXV01034548|BR|ST_NA|Cluster_NA|2016/01/01:0.0171021953,KEXV01036575|BR|ST_NA|Cluster_NA|2017/01/01:0.0185483473):0.0037615923):0.0070687821):0.0013049421,((KEXV01035722|BR|ST_NA|Cluster_NA|2016/01/01:0.0201311154,B-102-GW|BEL|ST_NA|Cluster_NA|2014/01/01:0.0264343045):0.0063691170,(KEXV01038816|BR|ST_NA|Cluster_NA|2016/01/01:0.0356889676,MH354021|US|ST_NA|Cluster_NA|2015/01/01:0.0206944125):0.0036843591):0.0017690271):0.0000071046):0.0000056389,(((((((KEXV01002708|BR|ST_NA|Cluster_NA|2015/01/01:0.0163194052,(KEXV01008269|BR|ST_NA|Cluster_NA|2014/01/01:0.0105618486,KEXV01034597|BR|ST_NA|Cluster_NA|2016/01/01:0.0150608478):0.0203505306):0.0040849773,(KEXV01035237|BR|ST_NA|Cluster_NA|2017/01/01:0.0274305553,KEXV01036893|BR|ST_NA|Cluster_NA|2016/01/01:0.0402384186):0.0057816952):0.0037539347,(KEXV01035420|BR|ST_NA|Cluster_NA|2017/01/01:0.0334230715,KEXV01041519|BR|ST_NA|Cluster_NA|2017/01/01:0.0497626718):0.0074354001):0.0022231996,((KEXV01029422|BR|ST_NA|Cluster_NA|2016/01/01:0.0460108521,KEXV01036568|BR|ST_NA|Cluster_NA|2016/01/01:0.0553785929):0.0042495383,((KEXV01029593|BR|ST_NA|Cluster_NA|2015/01/01:0.0315707803,(((KEXV01029604|BR|ST_NA|Cluster_NA|2015/01/01:0.0451845853,(KEXV01036167|BR|ST_NA|Cluster_NA|2016/01/01:0.0460204135,KEXV01036342|BR|ST_NA|Cluster_NA|2017/01/01:0.0295232514):0.0036226715):0.0070188565,KEXV01036326|BR|ST_NA|Cluster_NA|2017/01/01:0.0410366792):0.0000060274,(((KEXV01029610|BR|ST_NA|Cluster_NA|2015/01/01:0.0224954126,((KEXV01032014|BR|ST_NA|Cluster_NA|2017/01/01:0.0244646541,KEXV01036002|BR|ST_NA|Cluster_NA|2016/01/01:0.0271340829):0.0036044637,KEXV01036257|BR|ST_NA|Cluster_NA|2017/01/01:0.0111177805):0.0006653514):0.0013877122,KEXV01036348|BR|ST_NA|Cluster_NA|2017/01/01:0.0327585631):0.0062924649,(KEXV01036102|BR|ST_NA|Cluster_NA|2016/01/01:0.0283693852,KEXV01036117|BR|ST_NA|Cluster_NA|2016/01/01:0.0201920828):0.0105641071):0.0020829318):0.0007151571):0.0063711135,(KEXV01036282|BR|ST_NA|Cluster_NA|2017/01/01:0.0176836386,KEXV01036397|BR|ST_NA|Cluster_NA|2017/01/01:0.0187541161):0.0205731529):0.0077072142):0.0000070742):0.0032165634,((KEXV01032667|BR|ST_NA|Cluster_NA|2017/01/01:0.0492533790,KY581432|BR|ST_NA|Cluster_NA|2014/01/01:0.0162677152):0.0236031377,(KEXV01038507|BR|ST_NA|Cluster_NA|2016/01/01:0.0359859072,KEXV01039007|BR|ST_NA|Cluster_NA|2016/01/01:0.0231945405):0.0035192289):0.0057410927):0.0000066589,(((((((KEXV01002728|BR|ST_NA|Cluster_NA|2015/01/01:0.0415984033,(((KEXV01005219|BR|ST_NA|Cluster_NA|2014/01/01:0.0393720142,(KEXV01033293|BR|ST_NA|Cluster_NA|2016/01/01:0.0269176758,(KEXV01033300|BR|ST_NA|Cluster_NA|2016/01/01:0.0168004761,KEXV01036657|BR|ST_NA|Cluster_NA|2017/01/01:0.0195736620):0.0057958863):0.0184370496):0.0019592848,KEXV01005258|BR|ST_NA|Cluster_NA|2014/01/01:0.0427883907):0.0054320812,MW545375|BR|ST_NA|Cluster_NA|2018/01/01:0.0269395355):0.0068584960):0.0000064340,(KEXV01034346|BR|ST_NA|Cluster_NA|2017/01/01:0.0244021722,KF782744|BR|ST_NA|Cluster_NA|2012/01/01:0.0156127521):0.0127400365):0.0013767964,KEXV01034322|BR|ST_NA|Cluster_NA|2016/01/01:0.0222166216):0.0075094000,((KEXV01031750|BR|ST_NA|Cluster_NA|2017/01/01:0.0000065826,MW545363|BR|ST_NA|Cluster_NA|2018/01/01:0.0062999121):0.0410543293,KEXV01046275|BR|ST_NA|Cluster_NA|2017/01/01:0.0312520617):0.0062605919):0.0022255009,(KEXV01008569|BR|ST_NA|Cluster_NA|2015/01/01:0.0288400501,KEXV01043349|BR|ST_NA|Cluster_NA|2016/01/01:0.0311231797):0.0070184391):0.0032641867,KEXV01039128|BR|ST_NA|Cluster_NA|2017/01/01:0.0383282233):0.0052882229,(((KEXV01012215|BR|ST_NA|Cluster_NA|2014/01/01:0.0388285019,KEXV01043584|BR|ST_NA|Cluster_NA|2016/01/01:0.0386821788):0.0056172049,((KEXV01031395|BR|ST_NA|Cluster_NA|2016/01/01:0.0191066133,KEXV01042761|BR|ST_NA|Cluster_NA|2016/01/01:0.0150121071):0.0229288226,KEXV01033744|BR|ST_NA|Cluster_NA|2017/01/01:0.0405532943):0.0043397921):0.0000058716,(KEXV01031614|BR|ST_NA|Cluster_NA|2016/01/01:0.0332538520,KEXV01042933|BR|ST_NA|Cluster_NA|2016/01/01:0.0348129226):0.0125772288):0.0021424482):0.0000060281):0.0007662030,((KEXV01032859|BR|ST_NA|Cluster_NA|2016/01/01:0.0348767172,KEXV01033151|BR|ST_NA|Cluster_NA|2017/01/01:0.0193530105):0.0058055286,(KEXV01044665|BR|ST_NA|Cluster_NA|2016/01/01:0.0209320592,KJ474450|PA|ST_NA|Cluster_NA|2012/01/01:0.0259660559):0.0042226549):0.0021214656):0.0017146056):0.0008283166,(((KEXV01002756|BR|ST_NA|Cluster_NA|2015/01/01:0.0239783718,((((KEXV01034239|BR|ST_NA|Cluster_NA|2016/01/01:0.0152847461,KF782749|BR|ST_NA|Cluster_NA|2012/01/01:0.0035224327):0.0156448788,KEXV01034339|BR|ST_NA|Cluster_NA|2016/01/01:0.0272076083):0.0080887209,KEXV01034459|BR|ST_NA|Cluster_NA|2017/01/01:0.0140103078):0.0046446846,KEXV01038613|BR|ST_NA|Cluster_NA|2016/01/01:0.0130363847):0.0021694707):0.0033523318,(((KEXV01015577|BR|ST_NA|Cluster_NA|2015/01/01:0.0139351258,KEXV01016349|BR|ST_NA|Cluster_NA|2015/01/01:0.0323379901):0.0064827321,KEXV01046114|BR|ST_NA|Cluster_NA|2017/01/01:0.0208516566):0.0042217504,(KEXV01032827|BR|ST_NA|Cluster_NA|2016/01/01:0.0376677582,KEXV01038636|BR|ST_NA|Cluster_NA|2016/01/01:0.0229744768):0.0023529034):0.0016953180):0.0000056164,(((((KEXV01007135|BR|ST_NA|Cluster_NA|2014/01/01:0.0193233326,KEXV01034658|BR|ST_NA|Cluster_NA|2016/01/01:0.0272598957):0.0161028261,(KEXV01038342|BR|ST_NA|Cluster_NA|2016/01/01:0.0336418131,KEXV01038451|BR|ST_NA|Cluster_NA|2016/01/01:0.0456688606):0.0086836588):0.0006885979,(KEXV01036739|BR|ST_NA|Cluster_NA|2016/01/01:0.0290336075,(KEXV01037079|BR|ST_NA|Cluster_NA|2017/01/01:0.0284623721,(KEXV01038641|BR|ST_NA|Cluster_NA|2016/01/01:0.0193860508,KEXV01039280|BR|ST_NA|Cluster_NA|2017/01/01:0.0382335479):0.0075379175):0.0000063729):0.0073749412):0.0000643804,((KEXV01008681|BR|ST_NA|Cluster_NA|2015/01/01:0.0143338792,KEXV01039201|BR|ST_NA|Cluster_NA|2017/01/01:0.0291902974):0.0171857161,KEXV01039590|BR|ST_NA|Cluster_NA|2017/01/01:0.0285424961):0.0000761150):0.0000076408,((((KEXV01008291|BR|ST_NA|Cluster_NA|2014/01/01:0.0206288565,KEXV01032323|BR|ST_NA|Cluster_NA|2016/01/01:0.0212029919):0.0085913084,(KEXV01038644|BR|ST_NA|Cluster_NA|2016/01/01:0.0000027755,KEXV01038806|BR|ST_NA|Cluster_NA|2016/01/01:0.0009953813):0.0398440971):0.0012204660,(KEXV01040080|BR|ST_NA|Cluster_NA|2016/01/01:0.0302715139,KF701004|BR|ST_NA|Cluster_NA|2012/01/01:0.0279594810):0.0012251391):0.0032158996,((KEXV01008905|BR|ST_NA|Cluster_NA|2015/01/01:0.0068373148,KEXV01037214|BR|ST_NA|Cluster_NA|2017/01/01:0.0212755624):0.0126534911,KJ474547|PA|ST_NA|Cluster_NA|2013/01/01:0.0451793995):0.0027078850):0.0019344025):0.0046879190):0.0031332862):0.0000027755,((((KEXV01008250|BR|ST_NA|Cluster_NA|2014/01/01:0.0332495441,KEXV01037285|BR|ST_NA|Cluster_NA|2017/01/01:0.0125770937):0.0051642338,((((KEXV01014456|BR|ST_NA|Cluster_NA|2014/01/01:0.0357719754,(KEXV01016390|BR|ST_NA|Cluster_NA|2015/01/01:0.0264740813,KEXV01044866|BR|ST_NA|Cluster_NA|2016/01/01:0.0435057831):0.0004686689):0.0154522230,KEXV01043955|BR|ST_NA|Cluster_NA|2016/01/01:0.0250867948):0.0036411395,MF457058|US|ST_NA|Cluster_NA|2013/01/01:0.0188952914):0.0021718050,MH354545|US|ST_NA|Cluster_NA|2011/01/01:0.0181549786):0.0000057787):0.0008791100,((KEXV01008764|BR|ST_NA|Cluster_NA|2015/01/01:0.0304701932,MF457139|US|ST_NA|Cluster_NA|2012/01/01:0.0258458979):0.0000059488,(((KEXV01015277|BR|ST_NA|Cluster_NA|2014/01/01:0.0310613450,MF456643|US|ST_NA|Cluster_NA|2011/01/01:0.0201664317):0.0030649337,KEXV01032925|BR|ST_NA|Cluster_NA|2016/01/01:0.0357853843):0.0047127791,MG943452|US|ST_NA|Cluster_NA|2015/01/01:0.0468029515):0.0038854863):0.0046797006):0.0038406162,((KEXV01039185|BR|ST_NA|Cluster_NA|2017/01/01:0.0307001313,KF782722|BR|ST_NA|Cluster_NA|2012/01/01:0.0341525731):0.0083931290,((((((((KJ474445|PA|ST_NA|Cluster_NA|2012/01/01:0.0186148119,KJ474502|PA|ST_NA|Cluster_NA|2012/01/01:0.0167460085):0.0028371930,(((KJ474576|PA|ST_NA|Cluster_NA|2013/01/01:0.0000027755,P-186-GS|PAN|ST_NA|Cluster_NA|2013/01/01:0.0000027755):0.0159218942,((KJ474614|PA|ST_NA|Cluster_NA|2013/01/01:0.0000027755,P-197-RCE|PAN|ST_NA|Cluster_NA|2013/01/01:0.0000027755):0.0000059793,KJ474619|PA|ST_NA|Cluster_NA|2013/01/01:0.0009726841):0.0170522894):0.0152759417,(P-229-AQO|PAN|ST_NA|Cluster_NA|2013/01/01:0.0213788524,P-589-JM|PAN|ST_NA|Cluster_NA|2016/01/01:0.0277988479):0.0081769200):0.0001007795):0.0047164410,((KJ474526|PA|ST_NA|Cluster_NA|2012/01/01:0.0000027755,P-176-YD|PAN|ST_NA|Cluster_NA|2012/01/01:0.0000027755):0.0278606782,KJ474615|PA|ST_NA|Cluster_NA|2013/01/01:0.0314809749):0.0000080543):0.0005963746,(KJ474480|PA|ST_NA|Cluster_NA|2012/01/01:0.0324733607,(KJ474509|PA|ST_NA|Cluster_NA|2012/01/01:0.0000027755,P-156-CAC|PAN|ST_NA|Cluster_NA|2012/01/01:0.0000027755):0.0081746396):0.0047181981):0.0007398845,((KJ474588|PA|ST_NA|Cluster_NA|2013/01/01:0.0000027755,P-211-OL|PAN|ST_NA|Cluster_NA|2013/01/01:0.0000027755):0.0423898821,P-445-IC|PAN|ST_NA|Cluster_NA|2014/01/01:0.0388310063):0.0005123713):0.0011702272,KJ474595|PA|ST_NA|Cluster_NA|2013/01/01:0.0243624141):0.0017426237,(KJ474577|PA|ST_NA|Cluster_NA|2013/01/01:0.0283301562,KJ474608|PA|ST_NA|Cluster_NA|2013/01/01:0.0373596437):0.0050316998):0.0033109717,P-362-AUC|PAN|ST_NA|Cluster_NA|2014/01/01:0.0143140509):0.0068863174):0.0030616402):0.0011185367):0.0000069650,(((((KEXV01011494|BR|ST_NA|Cluster_NA|2014/01/01:0.0144801533,KEXV01046483|BR|ST_NA|Cluster_NA|2017/01/01:0.0111835677):0.0000082548,KEXV01043888|BR|ST_NA|Cluster_NA|2016/01/01:0.0149827910):0.0332864898,(MG943135|US|ST_NA|Cluster_NA|2014/01/01:0.0000027755,MG943531|US|ST_NA|Cluster_NA|2016/01/01:0.0008013059):0.0342231798):0.0054155177,(((KEXV01035147|BR|ST_NA|Cluster_NA|2017/01/01:0.0161455936,(KEXV01035287|BR|ST_NA|Cluster_NA|2017/01/01:0.0045847040,KEXV01035422|BR|ST_NA|Cluster_NA|2017/01/01:0.0171580465):0.0062270846):0.0196018991,KEXV01043145|BR|ST_NA|Cluster_NA|2016/01/01:0.0338683153):0.0035359327,KEXV01039419|BR|ST_NA|Cluster_NA|2017/01/01:0.0150408296):0.0052345409):0.0000080263,MH789698|US|ST_NA|Cluster_NA|2016/01/01:0.0024892265):0.0029995005):0.0000062354):0.0000065826,(((((((((KEXV01008767|BR|ST_NA|Cluster_NA|2015/01/01:0.0274469914,KEXV01035347|BR|ST_NA|Cluster_NA|2017/01/01:0.0295668331):0.0066516809,MF457319|US|ST_NA|Cluster_NA|2011/01/01:0.0139949093):0.0048568256,MH354655|US|ST_NA|Cluster_NA|2011/01/01:0.0299994690):0.0000062831,(KEXV01046526|BR|ST_NA|Cluster_NA|2017/01/01:0.0420141294,(MF455854|US|ST_NA|Cluster_NA|2012/01/01:0.0040550962,(MF456448|US|ST_NA|Cluster_NA|2012/01/01:0.0000027755,MF456494|US|ST_NA|Cluster_NA|2015/01/01:0.0031575758):0.0051777153):0.0274942676):0.0060782641):0.0030006725,((KY968388|AR|ST_NA|Cluster_NA|2011/01/01:0.0322751931,MF456398|US|ST_NA|Cluster_NA|2011/01/01:0.0230921358):0.0058398443,MH355120|US|ST_NA|Cluster_NA|2014/01/01:0.0201187687):0.0008018111):0.0021614622,MH353585|US|ST_NA|Cluster_NA|2014/01/01:0.0185597055):0.0021803427,(((MH354433|US|ST_NA|Cluster_NA|2011/01/01:0.0036402743,((MH354588|US|ST_NA|Cluster_NA|2012/01/01:0.0000027755,MH354745|US|ST_NA|Cluster_NA|2012/01/01:0.0000027755):0.0026596630,MH354752|US|ST_NA|Cluster_NA|2012/01/01:0.0007727182):0.0009029298):0.0004381198,MH354961|US|ST_NA|Cluster_NA|2013/01/01:0.0024540771):0.0210836844,E4265-CGM|MEX|ST_3|Cluster_NA|2017/01/01:0.0295296920):0.0030701468):0.0021837952,(((((KEXV01037887|BR|ST_NA|Cluster_NA|2016/01/01:0.0310450485,KEXV01041191|BR|ST_NA|Cluster_NA|2017/01/01:0.0211813583):0.0064339484,KEXV01043992|BR|ST_NA|Cluster_NA|2016/01/01:0.0361068295):0.0132659845,KEXV01044937|BR|ST_NA|Cluster_NA|2017/01/01:0.0401134473):0.0040637575,KY036399|US|ST_NA|Cluster_NA|2012/01/01:0.0313942682):0.0044957063,MH354769|US|ST_NA|Cluster_NA|2011/01/01:0.0181674164):0.0019222077):0.0018056691,(KEXV01039424|BR|ST_NA|Cluster_NA|2017/01/01:0.0251746599,MK580229|US|ST_NA|Cluster_NA|2017/01/01:0.0153346040):0.0036898649):0.0025304329):0.0004649296):0.0000995004):0.0000062667):0.0007276507,((((((((((((CEC-19-0019|MEX|ST_1|Cluster_NA|2019/07/19:0.0260021456,E2322-JMTC|MEX|ST_3|Cluster_NA|2015/01/01:0.0326855976):0.0126782148,(KY036463|US|ST_NA|Cluster_NA|2011/01/01:0.0115804014,KY036959|US|ST_NA|Cluster_NA|2011/01/01:0.0006036372):0.0241011689):0.0068741177,MF456580|US|ST_NA|Cluster_NA|2011/01/01:0.0209705636):0.0000067342,((MH354425|US|ST_NA|Cluster_NA|2011/01/01:0.0068512800,MH354677|US|ST_NA|Cluster_NA|2011/01/01:0.0000035720):0.0283962251,MZ475766|BR|ST_NA|Cluster_NA|2016/01/01:0.0304309863):0.0098431115):0.0000065898,((((KEXV01008234|BR|ST_NA|Cluster_NA|2014/01/01:0.0322278855,KEXV01045994|BR|ST_NA|Cluster_NA|2017/01/01:0.0468047217):0.0092522913,S-012-WFAL|SAL|ST_NA|Cluster_NA|2011/01/01:0.0431642534):0.0012067329,KEXV01008669|BR|ST_NA|Cluster_NA|2015/01/01:0.0340562880):0.0014703480,(KEXV01043368|BR|ST_NA|Cluster_NA|2016/01/01:0.0303608560,MH355265|US|ST_NA|Cluster_NA|2014/01/01:0.0264816527):0.0024269291):0.0056750676):0.0014041451,((((((CEC-21-2336|MEX|ST_1|Cluster_NA|2021/01/11:0.0003291933,CEC-21-2342|MEX|ST_1|Cluster_NA|2021/01/11:0.0015896164):0.0220722017,E1766-AJC|MEX|ST_3|Cluster_NA|2014/01/01:0.0143466515):0.0236574934,MG943067|US|ST_NA|Cluster_NA|2014/01/01:0.0514320561):0.0055093091,MF456981|US|ST_NA|Cluster_NA|2013/01/01:0.0241187534):0.0040158440,(KEXV01015854|BR|ST_NA|Cluster_NA|2015/01/01:0.0323093998,MF456871|US|ST_NA|Cluster_NA|2013/01/01:0.0212643088):0.0052268740):0.0001195995,((((CEC-21-4698|MEX|ST_2|Cluster_NA|2021/08/30:0.0154133237,E5377-CDAS|MEX|ST_1|Cluster_NA|2017/01/01:0.0117113079):0.0037041240,CEC-22-6709|MEX|ST_1|Cluster_NA|2022/03/07:0.0171916365):0.0133076636,E4972-JHOJ|MEX|ST_3|Cluster_NA|2017/01/01:0.0310794983):0.0050243631,MF457171|US|ST_NA|Cluster_NA|2013/01/01:0.0154890376):0.0047187848):0.0043380082):0.0007689475,((KEXV01015120|BR|ST_NA|Cluster_NA|2014/01/01:0.0085279363,(KEXV01032704|BR|ST_NA|Cluster_NA|2017/01/01:0.0241062631,KEXV01042910|BR|ST_NA|Cluster_NA|2016/01/01:0.0534149946):0.0080739106):0.0037806583,KEXV01043024|BR|ST_NA|Cluster_NA|2016/01/01:0.0342448636):0.0144330834):0.0016515633,KEXV01007053|BR|ST_NA|Cluster_NA|2014/01/01:0.0179764358):0.0016384762,(((((((((CEC-21-2627|MEX|ST_1|Cluster_NA|2021/02/10:0.0493637407,KEXV01009036|BR|ST_NA|Cluster_NA|2015/01/01:0.0272107566):0.0105609256,(CEC-21-4717|MEX|ST_1|Cluster_NA|2021/08/31:0.0530615520,MH355009|US|ST_NA|Cluster_NA|2014/01/01:0.0362706768):0.0069073590):0.0008851299,P-345-OGL|PAN|ST_NA|Cluster_NA|2014/01/01:0.0242335169):0.0022286737,P-402-MC|PAN|ST_NA|Cluster_NA|2014/01/01:0.0356027408):0.0037121688,(KEXV01032064|BR|ST_NA|Cluster_NA|2016/01/01:0.0113465914,KEXV01032304|BR|ST_NA|Cluster_NA|2016/01/01:0.0347355444):0.0265427055):0.0000061419,(KEXV01015765|BR|ST_NA|Cluster_NA|2015/01/01:0.0199374513,KEXV01033422|BR|ST_NA|Cluster_NA|2017/01/01:0.0188615878):0.0087938054):0.0023965008,(((CEC-21-5930|MEX|ST_1|Cluster_NA|2021/12/14:0.0349201335,(KEXV01038074|BR|ST_NA|Cluster_NA|2017/01/01:0.0105101874,KM851173|BR|ST_NA|Cluster_NA|2012/01/01:0.0041204317):0.0300201605):0.0051590884,(KEXV01040290|BR|ST_NA|Cluster_NA|2016/01/01:0.0281102118,KEXV01040416|BR|ST_NA|Cluster_NA|2016/01/01:0.0066419777):0.0119721778):0.0007329589,(((KEXV01009172|BR|ST_NA|Cluster_NA|2015/01/01:0.0300996477,(E1381-BEGSP|MEX|ST_2|Cluster_NA|2014/01/01:0.0000027755,E1389-JCSL|MEX|ST_1|Cluster_NA|2014/01/01:0.0083206611):0.0206963456):0.0044232430,(KEXV01041848|BR|ST_NA|Cluster_NA|2017/01/01:0.0301663962,((KEXV01044033|BR|ST_NA|Cluster_NA|2016/01/01:0.0055485837,KEXV01046550|BR|ST_NA|Cluster_NA|2017/01/01:0.0000078286):0.0303595654,((KJ474606|PA|ST_NA|Cluster_NA|2013/01/01:0.0000027755,P-237-WSB|PAN|ST_NA|Cluster_NA|2013/01/01:0.0000027755):0.0177957406,P-495-CB|PAN|ST_NA|Cluster_NA|2015/01/01:0.0076183206):0.0145385155):0.0029927218):0.0069949991):0.0030102393,(KEXV01032590|BR|ST_NA|Cluster_NA|2017/01/01:0.0264151798,KEXV01035015|BR|ST_NA|Cluster_NA|2017/01/01:0.0234710316):0.0074910540):0.0000056708):0.0052007120):0.0029966914,((((KEXV01007022|BR|ST_NA|Cluster_NA|2014/01/01:0.0093267576,KEXV01007128|BR|ST_NA|Cluster_NA|2014/01/01:0.0049949149):0.0130126443,KEXV01015256|BR|ST_NA|Cluster_NA|2014/01/01:0.0173650443):0.0028842074,(KEXV01033077|BR|ST_NA|Cluster_NA|2016/01/01:0.0327599316,(KEXV01042863|BR|ST_NA|Cluster_NA|2015/01/01:0.0159949018,KEXV01044153|BR|ST_NA|Cluster_NA|2016/01/01:0.0136572760):0.0219881303):0.0067599012):0.0024368288,(((KEXV01038769|BR|ST_NA|Cluster_NA|2016/01/01:0.0215494760,KEXV01046200|BR|ST_NA|Cluster_NA|2017/01/01:0.0303405975):0.0055159167,MF456891|US|ST_NA|Cluster_NA|2011/01/01:0.0214441660):0.0045117856,MK922882|US|ST_NA|Cluster_NA|2018/01/01:0.0217406502):0.0013924317):0.0049211978):0.0020871024,(KEXV01043571|BR|ST_NA|Cluster_NA|2016/01/01:0.0235911514,E6508-IHS|MEX|ST_3|Cluster_NA|2018/01/01:0.0207514808):0.0061858505):0.0009267396):0.0000081038,((((((((((((CEC-21-4154|MEX|ST_1|Cluster_NA|2021/06/30:0.0008337384,CEC-22-8612|MEX|ST_1|Cluster_NA|2022/08/15:0.0020698936):0.0247257331,(E1110-MCM|MEX|ST_3|Cluster_NA|2013/01/01:0.0235712188,E2320-GJA|MEX|ST_3|Cluster_NA|2015/01/01:0.0244652064):0.0115350556):0.0055792291,KEXV01043906|BR|ST_NA|Cluster_NA|2016/01/01:0.0468549794):0.0064609699,((KEXV01034947|BR|ST_NA|Cluster_NA|2016/01/01:0.0079055652,KEXV01043738|BR|ST_NA|Cluster_NA|2016/01/01:0.0188147768):0.0028078981,KEXV01036556|BR|ST_NA|Cluster_NA|2016/01/01:0.0134633548):0.0063804896):0.0027845214,KEXV01045781|BR|ST_NA|Cluster_NA|2017/01/01:0.0166411635):0.0015940711,(((((((KEXV01002446|BR|ST_NA|Cluster_NA|2015/01/01:0.0397967181,((((KEXV01015639|BR|ST_NA|Cluster_NA|2015/01/01:0.0420483815,KEXV01032567|BR|ST_NA|Cluster_NA|2017/01/01:0.0528377059):0.0035679630,KJ474269|PA|ST_NA|Cluster_NA|2011/01/01:0.0486549428):0.0077713718,(KEXV01033446|BR|ST_NA|Cluster_NA|2017/01/01:0.0553995670,KEXV01035394|BR|ST_NA|Cluster_NA|2017/01/01:0.0629323489):0.0026902854):0.0053510286,(KEXV01031492|BR|ST_NA|Cluster_NA|2017/01/01:0.0351551427,KEXV01033630|BR|ST_NA|Cluster_NA|2016/01/01:0.0515645515):0.0099176177):0.0023840508):0.0044911163,KEXV01034244|BR|ST_NA|Cluster_NA|2016/01/01:0.0407751810):0.0013382016,KEXV01012320|BR|ST_NA|Cluster_NA|2015/01/01:0.0308599324):0.0045878650,KEXV01045294|BR|ST_NA|Cluster_NA|2017/01/01:0.0371518374):0.0022969818,KEXV01040558|BR|ST_NA|Cluster_NA|2016/01/01:0.0326471782):0.0014651080,((KEXV01008303|BR|ST_NA|Cluster_NA|2014/01/01:0.0348119710,KEXV01037218|BR|ST_NA|Cluster_NA|2017/01/01:0.0286039638):0.0071693307,((KEXV01033368|BR|ST_NA|Cluster_NA|2016/01/01:0.0086223631,KEXV01039120|BR|ST_NA|Cluster_NA|2017/01/01:0.0235170305):0.0193696831,KEXV01044399|BR|ST_NA|Cluster_NA|2016/01/01:0.0318638134):0.0013538652):0.0000064768):0.0016148840,(KEXV01036019|BR|ST_NA|Cluster_NA|2016/01/01:0.0171275360,KEXV01040403|BR|ST_NA|Cluster_NA|2016/01/01:0.0385739171):0.0081321178):0.0039902626):0.0017812518,((((KEXV01002608|BR|ST_NA|Cluster_NA|2015/01/01:0.0295891460,(KEXV01002621|BR|ST_NA|Cluster_NA|2015/01/01:0.0293523469,KEXV01033951|BR|ST_NA|Cluster_NA|2016/01/01:0.0262737226):0.0037401989):0.0030111470,KEXV01042984|BR|ST_NA|Cluster_NA|2016/01/01:0.0344794335):0.0009105284,((KEXV01034093|BR|ST_NA|Cluster_NA|2017/01/01:0.0379228369,KEXV01034109|BR|ST_NA|Cluster_NA|2017/01/01:0.0461149681):0.0072805136,KEXV01036458|BR|ST_NA|Cluster_NA|2017/01/01:0.0443545915):0.0000075668):0.0052657808,(((KEXV01008665|BR|ST_NA|Cluster_NA|2015/01/01:0.0264809912,KEXV01008827|BR|ST_NA|Cluster_NA|2015/01/01:0.0198736104):0.0107585829,(KEXV01041825|BR|ST_NA|Cluster_NA|2017/01/01:0.0397662436,KEXV01042147|BR|ST_NA|Cluster_NA|2016/01/01:0.0489521747):0.0049907167):0.0029253729,(KEXV01034301|BR|ST_NA|Cluster_NA|2016/01/01:0.0198548144,KEXV01037553|BR|ST_NA|Cluster_NA|2017/01/01:0.0386528729):0.0054424251):0.0000065113):0.0030313032):0.0000027755,((KEXV01037087|BR|ST_NA|Cluster_NA|2017/01/01:0.0365347458,KEXV01037167|BR|ST_NA|Cluster_NA|2017/01/01:0.0208893263):0.0083029009,(KEXV01043112|BR|ST_NA|Cluster_NA|2016/01/01:0.0175362017,KEXV01045859|BR|ST_NA|Cluster_NA|2017/01/01:0.0222623359):0.0033736281):0.0057785268):0.0010527184,KEXV01039516|BR|ST_NA|Cluster_NA|2017/01/01:0.0228647142):0.0013346418,((((KEXV01008711|BR|ST_NA|Cluster_NA|2015/01/01:0.0456961888,(KEXV01016018|BR|ST_NA|Cluster_NA|2015/01/01:0.0400927565,KEXV01034930|BR|ST_NA|Cluster_NA|2016/01/01:0.0302657736):0.0051935181):0.0025772514,(KEXV01032521|BR|ST_NA|Cluster_NA|2017/01/01:0.0263507968,KEXV01032722|BR|ST_NA|Cluster_NA|2017/01/01:0.0222737008):0.0116879857):0.0036497829,KEXV01032937|BR|ST_NA|Cluster_NA|2016/01/01:0.0297545174):0.0028118360,KEXV01044714|BR|ST_NA|Cluster_NA|2016/01/01:0.0311636580):0.0027858440):0.0011305348,((((KEXV01016384|BR|ST_NA|Cluster_NA|2015/01/01:0.0283922572,KEXV01043689|BR|ST_NA|Cluster_NA|2016/01/01:0.0408069710):0.0069930910,(KEXV01039842|BR|ST_NA|Cluster_NA|2017/01/01:0.0121890903,KEXV01011853|BR|ST_NA|Cluster_NA|2015/01/01:0.0181137205):0.0045996484):0.0174807667,(KEXV01041956|BR|ST_NA|Cluster_NA|2016/01/01:0.0236787031,KEXV01045648|BR|ST_NA|Cluster_NA|2017/01/01:0.0344836008):0.0081011202):0.0013703707,(KEXV01037077|BR|ST_NA|Cluster_NA|2017/01/01:0.0245107060,(KEXV01039583|BR|ST_NA|Cluster_NA|2017/01/01:0.0432314030,MZ475785|BR|ST_NA|Cluster_NA|2017/01/01:0.0449119523):0.0012018462):0.0036065237):0.0027693832):0.0025136029,(((((CEC-21-5786|MEX|ST_1|Cluster_NA|2021/12/03:0.0163802436,E4276-BSAA|MEX|ST_3|Cluster_NA|2017/01/01:0.0355026095):0.0107488920,((MF456749|US|ST_NA|Cluster_NA|2012/01/01:0.0356503780,(MH354966|US|ST_NA|Cluster_NA|2015/01/01:0.0097114336,KY037022|US|ST_NA|Cluster_NA|2012/01/01:0.0145909734):0.0089367796):0.0045755273,(MH354536|US|ST_NA|Cluster_NA|2012/01/01:0.0371105275,E5330-MML|MEX|ST_3|Cluster_NA|2017/01/01:0.0385564123):0.0101806985):0.0042103866):0.0024374531,(CEC-22-8486|MEX|ST_1|Cluster_NA|2022/08/04:0.0352614605,MG943072|US|ST_NA|Cluster_NA|2014/01/01:0.0322661696):0.0041317454):0.0013874197,KEXV01044959|BR|ST_NA|Cluster_NA|2017/01/01:0.0320348580):0.0012515607,(((((KEXV01007115|BR|ST_NA|Cluster_NA|2014/01/01:0.0037851003,KEXV01034750|BR|ST_NA|Cluster_NA|2016/01/01:0.0011262046):0.0277615146,KEXV01043949|BR|ST_NA|Cluster_NA|2016/01/01:0.0273806378):0.0066832768,KEXV01046623|BR|ST_NA|Cluster_NA|2017/01/01:0.0364847549):0.0023235195,(KEXV01015351|BR|ST_NA|Cluster_NA|2014/01/01:0.0366541596,KEXV01045115|BR|ST_NA|Cluster_NA|2017/01/01:0.0215330178):0.0082125629):0.0012264008,(((KJ474286|PA|ST_NA|Cluster_NA|2011/01/01:0.0000027755,P-003-ANBS|PAN|ST_NA|Cluster_NA|2011/01/01:0.0000027755):0.0184896005,KJ474473|PA|ST_NA|Cluster_NA|2012/01/01:0.0333958991):0.0007859405,(E7514-EOM|MEX|ST_3|Cluster_NA|2018/01/01:0.0222524767,P-121-FMT|PAN|ST_NA|Cluster_NA|2012/01/01:0.0194777779):0.0050279567):0.0224560046):0.0020941962):0.0015421664):0.0010030790):0.0053705253,(((((((((CEC-19-0411|MEX|ST_1|Cluster_NA|2019/10/02:0.0213547806,MG942747|US|ST_NA|Cluster_NA|2013/01/01:0.0140313592):0.0039415165,(((((KEXV01014400|BR|ST_NA|Cluster_NA|2014/01/01:0.0000027755,KEXV01014401|BR|ST_NA|Cluster_NA|2014/01/01:0.0000027755):0.0122790214,KEXV01045021|BR|ST_NA|Cluster_NA|2017/01/01:0.0075240501):0.0107402360,KEXV01046477|BR|ST_NA|Cluster_NA|2017/01/01:0.0099456261):0.0158205097,KEXV01045288|BR|ST_NA|Cluster_NA|2017/01/01:0.0260551525):0.0069334095,(((KEXV01032424|BR|ST_NA|Cluster_NA|2016/01/01:0.0363563914,KEXV01045504|BR|ST_NA|Cluster_NA|2017/01/01:0.0445661503):0.0040844179,(KEXV01034730|BR|ST_NA|Cluster_NA|2016/01/01:0.0298979106,KEXV01035407|BR|ST_NA|Cluster_NA|2017/01/01:0.0185554081):0.0184379038):0.0039938319,E6170-EAAC|MEX|ST_3|Cluster_NA|2018/01/01:0.0298091198):0.0029809070):0.0022306135):0.0018990764,((KEXV01009213|BR|ST_NA|Cluster_NA|2015/01/01:0.0183496377,KEXV01045553|BR|ST_NA|Cluster_NA|2017/01/01:0.0395127543):0.0026336368,((KEXV01014803|BR|ST_NA|Cluster_NA|2014/01/01:0.0348921511,(KEXV01032295|BR|ST_NA|Cluster_NA|2016/01/01:0.0050946828,KEXV01032564|BR|ST_NA|Cluster_NA|2017/01/01:0.0140876887):0.0076738836):0.0028417633,(KEXV01044289|BR|ST_NA|Cluster_NA|2016/01/01:0.0244453649,(KY581487|BR|ST_NA|Cluster_NA|2014/01/01:0.0416854835,MF456816|US|ST_NA|Cluster_NA|2013/01/01:0.0448425327):0.0087918886):0.0038047008):0.0016776657):0.0010166250):0.0005032560,((((((KEXV01002552|BR|ST_NA|Cluster_NA|2015/01/01:0.0000027755,MN509155|BR|ST_NA|Cluster_NA|2014/01/01:0.0000027755):0.0028861776,MN509124|BR|ST_NA|Cluster_NA|2014/01/01:0.0039577328):0.0267790064,KEXV01036427|BR|ST_NA|Cluster_NA|2017/01/01:0.0172469593):0.0107627684,KEXV01036120|BR|ST_NA|Cluster_NA|2016/01/01:0.0221480287):0.0093107240,(KEXV01029395|BR|ST_NA|Cluster_NA|2016/01/01:0.0337473573,(KEXV01037473|BR|ST_NA|Cluster_NA|2016/01/01:0.0235203477,KEXV01037568|BR|ST_NA|Cluster_NA|2017/01/01:0.0038608689):0.0243895761):0.0036892993):0.0004865412,((KEXV01032798|BR|ST_NA|Cluster_NA|2016/01/01:0.0271257626,KEXV01033135|BR|ST_NA|Cluster_NA|2017/01/01:0.0221362871):0.0075216020,((((KEXV01032820|BR|ST_NA|Cluster_NA|2016/01/01:0.0296711433,KEXV01032965|BR|ST_NA|Cluster_NA|2016/01/01:0.0035150467):0.0084568066,KEXV01033266|BR|ST_NA|Cluster_NA|2017/01/01:0.0330761048):0.0132310982,KEXV01044660|BR|ST_NA|Cluster_NA|2016/01/01:0.0379178974):0.0031111630,KEXV01037514|BR|ST_NA|Cluster_NA|2016/01/01:0.0309688402):0.0000066018):0.0024843871):0.0071794575):0.0008048666,((((((KEXV01002598|BR|ST_NA|Cluster_NA|2015/01/01:0.0273930947,((KEXV01002613|BR|ST_NA|Cluster_NA|2015/01/01:0.0062226497,KEXV01034108|BR|ST_NA|Cluster_NA|2017/01/01:0.0228348708):0.0135873962,KEXV01033863|BR|ST_NA|Cluster_NA|2016/01/01:0.0361416768):0.0016392795):0.0048715082,KEXV01037550|BR|ST_NA|Cluster_NA|2017/01/01:0.0125925598):0.0085216077,KEXV01044429|BR|ST_NA|Cluster_NA|2016/01/01:0.0298488191):0.0045162081,(KY036034|US|ST_NA|Cluster_NA|2011/01/01:0.0216224208,KY036815|US|ST_NA|Cluster_NA|2011/01/01:0.0158700164):0.0145618358):0.0060715801,(((KEXV01035176|BR|ST_NA|Cluster_NA|2017/01/01:0.0619658497,(((KEXV01043741|BR|ST_NA|Cluster_NA|2016/01/01:0.0119178061,KEXV01044177|BR|ST_NA|Cluster_NA|2016/01/01:0.0368341221):0.0093538233,(MF457020|US|ST_NA|Cluster_NA|2012/01/01:0.0281272167,(MN528287|BR|ST_NA|Cluster_NA|2014/01/01:0.0000027755,MN528458|BR|ST_NA|Cluster_NA|2017/01/01:0.0000027755):0.0531197945):0.0106933703):0.0033160322,KEXV01044025|BR|ST_NA|Cluster_NA|2016/01/01:0.0421163855):0.0074776945):0.0051802455,MH789662|US|ST_NA|Cluster_NA|2016/01/01:0.0175721672):0.0044931429,((KEXV01044369|BR|ST_NA|Cluster_NA|2016/01/01:0.0342713612,E3764-MAGR|MEX|ST_3|Cluster_NA|2017/01/01:0.0225242952):0.0028565515,MK580198|US|ST_NA|Cluster_NA|2017/01/01:0.0318489471):0.0068752030):0.0008628368):0.0000080824,(((((KEXV01008547|BR|ST_NA|Cluster_NA|2015/01/01:0.0275412290,KEXV01039338|BR|ST_NA|Cluster_NA|2017/01/01:0.0183765388):0.0005663528,KX357230|BR|ST_NA|Cluster_NA|2012/01/01:0.0111000949):0.0057833573,KEXV01029906|BR|ST_NA|Cluster_NA|2015/01/01:0.0230116524):0.0134125299,(MF455813|US|ST_NA|Cluster_NA|2012/01/01:0.0176022163,MF457348|US|ST_NA|Cluster_NA|2012/01/01:0.0126807755):0.0162883661):0.0009144883,E3338-EGDB|MEX|ST_3|Cluster_NA|2017/01/01:0.0332247640):0.0053611588):0.0042949538):0.0028852887,(((((((KEXV01014493|BR|ST_NA|Cluster_NA|2014/01/01:0.0172512037,KEXV01015892|BR|ST_NA|Cluster_NA|2015/01/01:0.0107041830):0.0040604635,((KEXV01044526|BR|ST_NA|Cluster_NA|2016/01/01:0.0183835918,KEXV01046324|BR|ST_NA|Cluster_NA|2017/01/01:0.0367260042):0.0013002841,KEXV01046523|BR|ST_NA|Cluster_NA|2017/01/01:0.0112331128):0.0020460927):0.0200110218,MK580186|US|ST_NA|Cluster_NA|2017/01/01:0.0204954463):0.0033392162,(KEXV01032337|BR|ST_NA|Cluster_NA|2016/01/01:0.0160486330,KEXV01043953|BR|ST_NA|Cluster_NA|2016/01/01:0.0029864463):0.0152113159):0.0003077714,((KEXV01032948|BR|ST_NA|Cluster_NA|2016/01/01:0.0158055118,KEXV01044463|BR|ST_NA|Cluster_NA|2016/01/01:0.0225651848):0.0042477121,(KEXV01040991|BR|ST_NA|Cluster_NA|2016/01/01:0.0168010070,KEXV01046280|BR|ST_NA|Cluster_NA|2017/01/01:0.0328533370):0.0065748626):0.0027858441):0.0040568597,(KEXV01043740|BR|ST_NA|Cluster_NA|2016/01/01:0.0284138017,E5592-LTM|MEX|ST_3|Cluster_NA|2017/01/01:0.0290463126):0.0047159725):0.0009959355,((((KJ474484|PA|ST_NA|Cluster_NA|2012/01/01:0.0380531405,(E4453-HAV|MEX|ST_3|Cluster_NA|2017/01/01:0.0123850731,E6873-FJFA|MEX|ST_3|Cluster_NA|2018/01/01:0.0239016615):0.0142914235):0.0046468920,(MF456317|US|ST_NA|Cluster_NA|2011/01/01:0.0144329882,MF456865|US|ST_NA|Cluster_NA|2014/01/01:0.0077046816):0.0136358808):0.0023068061,(G-0238|GUA|ST_NA|Cluster_NA|2011/01/01:0.0087489862,(((((G-0468|GUA|ST_NA|Cluster_NA|2012/01/01:0.0014539111,G-0469|GUA|ST_NA|Cluster_NA|2012/01/01:0.0014212818):0.0041859565,G-0728|GUA|ST_NA|Cluster_NA|2012/01/01:0.0050687311):0.0016922429,G-1144|GUA|ST_NA|Cluster_NA|2014/01/01:0.0043634998):0.0007284850,G-1407|GUA|ST_NA|Cluster_NA|2015/01/01:0.0096881163):0.0007005961,((G-1011|GUA|ST_NA|Cluster_NA|2013/01/01:0.0008523111,G-1285|GUA|ST_NA|Cluster_NA|2014/01/01:0.0028080731):0.0006948778,G-1114|GUA|ST_NA|Cluster_NA|2013/01/01:0.0052328992):0.0042472332):0.0017229783):0.0224656750):0.0038599671,MF456760|US|ST_NA|Cluster_NA|2012/01/01:0.0100728017):0.0043254079):0.0040010383):0.0000065898,(((((KEXV01002522|BR|ST_NA|Cluster_NA|2015/01/01:0.0436046779,MF456170|US|ST_NA|Cluster_NA|2012/01/01:0.0354441817):0.0106620729,((KEXV01032924|BR|ST_NA|Cluster_NA|2016/01/01:0.0179012199,KEXV01035201|BR|ST_NA|Cluster_NA|2017/01/01:0.0158227134):0.0158781649,(((MW788555|CA|ST_NA|Cluster_NA|2017/01/01:0.0000027755,MW788557|CA|ST_NA|Cluster_NA|2018/01/01:0.0000027755):0.0037774162,MW788556|CA|ST_NA|Cluster_NA|2018/01/01:0.0070553998):0.0348929038,E1456-PGSM|MEX|ST_3|Cluster_NA|2014/01/01:0.0277121419):0.0140279532):0.0014155170):0.0000062826,MF456593|US|ST_NA|Cluster_NA|2011/01/01:0.0202397239):0.0000069106,((KEXV01006916|BR|ST_NA|Cluster_NA|2014/01/01:0.0222239756,MW597030|BR|ST_NA|Cluster_NA|2015/01/01:0.0292871555):0.0006847737,((KEXV01032700|BR|ST_NA|Cluster_NA|2017/01/01:0.0309290844,KEXV01038993|BR|ST_NA|Cluster_NA|2016/01/01:0.0213069208):0.0014913022,KEXV01038782|BR|ST_NA|Cluster_NA|2016/01/01:0.0399313095):0.0000064513):0.0020922963):0.0029151537,(((KEXV01008790|BR|ST_NA|Cluster_NA|2015/01/01:0.0307371510,OR736918|US|ST_NA|Cluster_NA|2016/01/01:0.0371847340):0.0046915936,(((KEXV01032290|BR|ST_NA|Cluster_NA|2016/01/01:0.0303034868,KEXV01032303|BR|ST_NA|Cluster_NA|2016/01/01:0.0139208536):0.0140484037,KEXV01035454|BR|ST_NA|Cluster_NA|2017/01/01:0.0256447875):0.0000058004,((KU190795|CA|ST_NA|Cluster_NA|2013/01/01:0.0116543022,E3953-HMG|MEX|ST_3|Cluster_NA|2017/01/01:0.0248680466):0.0037033077,MF457162|US|ST_NA|Cluster_NA|2013/01/01:0.0257377137):0.0005759839):0.0052662113):0.0010507655,((KEXV01037194|BR|ST_NA|Cluster_NA|2017/01/01:0.0447911919,KEXV01045238|BR|ST_NA|Cluster_NA|2017/01/01:0.0321190551):0.0070660132,(KEXV01038258|BR|ST_NA|Cluster_NA|2016/01/01:0.0030781189,KEXV01039641|BR|ST_NA|Cluster_NA|2017/01/01:0.0065807174):0.0219535595):0.0026285345):0.0015426887):0.0015438011):0.0000064306,((((((KEXV01002472|BR|ST_NA|Cluster_NA|2015/01/01:0.0314031799,KEXV01037147|BR|ST_NA|Cluster_NA|2017/01/01:0.0187340796):0.0090640978,KEXV01014611|BR|ST_NA|Cluster_NA|2014/01/01:0.0207620260):0.0029853007,(((KEXV01014449|BR|ST_NA|Cluster_NA|2014/01/01:0.0000027755,KEXV01044492|BR|ST_NA|Cluster_NA|2016/01/01:0.0000027755):0.0232170818,KEXV01034967|BR|ST_NA|Cluster_NA|2016/01/01:0.0487794863):0.0059771435,KEXV01038762|BR|ST_NA|Cluster_NA|2016/01/01:0.0463761867):0.0060579986):0.0029793832,(((((KEXV01033010|BR|ST_NA|Cluster_NA|2016/01/01:0.0265917531,KEXV01033242|BR|ST_NA|Cluster_NA|2017/01/01:0.0109931116):0.0103231981,((KEXV01036114|BR|ST_NA|Cluster_NA|2016/01/01:0.0362162865,KEXV01043066|BR|ST_NA|Cluster_NA|2016/01/01:0.0425628058):0.0080049843,KEXV01045703|BR|ST_NA|Cluster_NA|2017/01/01:0.0220306986):0.0041215074):0.0000066399,(((KEXV01033914|BR|ST_NA|Cluster_NA|2016/01/01:0.0429431229,KEXV01038154|BR|ST_NA|Cluster_NA|2017/01/01:0.0534741111):0.0113003999,KEXV01042833|BR|ST_NA|Cluster_NA|2017/01/01:0.0240716685):0.0031118467,(KEXV01043442|BR|ST_NA|Cluster_NA|2016/01/01:0.0446859708,KEXV01046678|BR|ST_NA|Cluster_NA|2017/01/01:0.0433609892):0.0053111761):0.0059307151):0.0046021081,KEXV01045902|BR|ST_NA|Cluster_NA|2017/01/01:0.0300267011):0.0019589117,KEXV01037846|BR|ST_NA|Cluster_NA|2016/01/01:0.0154926998):0.0019245423):0.0018554424,(((((((((KEXV01007738|BR|ST_NA|Cluster_NA|2014/01/01:0.0000027755,KY581492|BR|ST_NA|Cluster_NA|2014/01/01:0.0000027755):0.0090125453,(KEXV01029728|BR|ST_NA|Cluster_NA|2015/01/01:0.0291990478,KEXV01043281|BR|ST_NA|Cluster_NA|2016/01/01:0.0468652559):0.0023514843):0.0119680492,((KEXV01032981|BR|ST_NA|Cluster_NA|2016/01/01:0.0139557616,KEXV01036830|BR|ST_NA|Cluster_NA|2016/01/01:0.0398030505):0.0060034607,(KEXV01035962|BR|ST_NA|Cluster_NA|2016/01/01:0.0346577029,KEXV01037786|BR|ST_NA|Cluster_NA|2016/01/01:0.0287023364):0.0107857193):0.0023847675):0.0000037476,KEXV01015267|BR|ST_NA|Cluster_NA|2014/01/01:0.0250445405):0.0010166276,(KEXV01029374|BR|ST_NA|Cluster_NA|2015/01/01:0.0186514675,((KEXV01032923|BR|ST_NA|Cluster_NA|2016/01/01:0.0192530877,(KEXV01033039|BR|ST_NA|Cluster_NA|2016/01/01:0.0133793120,(KEXV01033174|BR|ST_NA|Cluster_NA|2017/01/01:0.0165056128,KEXV01034276|BR|ST_NA|Cluster_NA|2016/01/01:0.0153760465):0.0027138311):0.0134537544):0.0010928290,KEXV01032946|BR|ST_NA|Cluster_NA|2016/01/01:0.0140464523):0.0074622311):0.0043076730):0.0022451705,((((KEXV01015643|BR|ST_NA|Cluster_NA|2015/01/01:0.0089481574,(KEXV01016185|BR|ST_NA|Cluster_NA|2015/01/01:0.0073047928,KEXV01043089|BR|ST_NA|Cluster_NA|2016/01/01:0.0182799153):0.0075088851):0.0188133301,KEXV01016205|BR|ST_NA|Cluster_NA|2015/01/01:0.0168240653):0.0022350609,KEXV01043855|BR|ST_NA|Cluster_NA|2016/01/01:0.0171572294):0.0083645361,(KEXV01044652|BR|ST_NA|Cluster_NA|2016/01/01:0.0197617358,MG942947|US|ST_NA|Cluster_NA|2014/01/01:0.0361981804):0.0053223637):0.0020215614):0.0018388548,(KEXV01015809|BR|ST_NA|Cluster_NA|2015/01/01:0.0222141676,KEXV01034087|BR|ST_NA|Cluster_NA|2017/01/01:0.0160453487):0.0114494977):0.0017751572,((KEXV01033256|BR|ST_NA|Cluster_NA|2017/01/01:0.0231677168,(KEXV01043874|BR|ST_NA|Cluster_NA|2016/01/01:0.0296067190,KEXV01044723|BR|ST_NA|Cluster_NA|2016/01/01:0.0234377196):0.0044309719):0.0033477968,(((KEXV01037867|BR|ST_NA|Cluster_NA|2016/01/01:0.0151259503,KM851069|BR|ST_NA|Cluster_NA|2012/01/01:0.0008103112):0.0192244956,KEXV01042985|BR|ST_NA|Cluster_NA|2016/01/01:0.0272393167):0.0023546351,(KEXV01040598|BR|ST_NA|Cluster_NA|2016/01/01:0.0160897354,MF456685|US|ST_NA|Cluster_NA|2013/01/01:0.0447453042):0.0046393499):0.0004882748):0.0018042886):0.0008825956,((KEXV01032536|BR|ST_NA|Cluster_NA|2017/01/01:0.0229270770,(KEXV01041052|BR|ST_NA|Cluster_NA|2016/01/01:0.0301099529,KEXV01041295|BR|ST_NA|Cluster_NA|2017/01/01:0.0275575751):0.0021395787):0.0082020467,(KEXV01039174|BR|ST_NA|Cluster_NA|2017/01/01:0.0083516465,(KEXV01042946|BR|ST_NA|Cluster_NA|2016/01/01:0.0127164420,((KEXV01044408|BR|ST_NA|Cluster_NA|2016/01/01:0.0123263724,KEXV01045161|BR|ST_NA|Cluster_NA|2017/01/01:0.0021050319):0.0494338759,KEXV01045270|BR|ST_NA|Cluster_NA|2017/01/01:0.0332285918):0.0167962576):0.0027120964):0.0052173454):0.0009154877):0.0016869030):0.0000073931,(((((KEXV01007122|BR|ST_NA|Cluster_NA|2014/01/01:0.0183079499,(((KEXV01036888|BR|ST_NA|Cluster_NA|2016/01/01:0.0117249844,KEXV01036911|BR|ST_NA|Cluster_NA|2016/01/01:0.0283217668):0.0017441554,KEXV01037213|BR|ST_NA|Cluster_NA|2017/01/01:0.0322455785):0.0000056706,KEXV01037169|BR|ST_NA|Cluster_NA|2017/01/01:0.0209512808):0.0017477917):0.0152114862,(KEXV01014536|BR|ST_NA|Cluster_NA|2014/01/01:0.0272168422,KEXV01043283|BR|ST_NA|Cluster_NA|2016/01/01:0.0443125060):0.0093696396):0.0000056274,(KEXV01008244|BR|ST_NA|Cluster_NA|2014/01/01:0.0277745173,(KEXV01033668|BR|ST_NA|Cluster_NA|2017/01/01:0.0465029213,KEXV01039789|BR|ST_NA|Cluster_NA|2017/01/01:0.0293456523):0.0059388908):0.0029587784):0.0027235071,KEXV01045178|BR|ST_NA|Cluster_NA|2017/01/01:0.0268869223):0.0021802953,(((KEXV01032945|BR|ST_NA|Cluster_NA|2016/01/01:0.0267321058,(KJ474319|PA|ST_NA|Cluster_NA|2011/01/01:0.0000027755,P-042-JGM|PAN|ST_NA|Cluster_NA|2011/01/01:0.0000027755):0.0246380206):0.0035867223,(MK922877|US|ST_NA|Cluster_NA|2018/01/01:0.0188189494,E0899-JILM|MEX|ST_3|Cluster_NA|2013/01/01:0.0095893970):0.0233730440):0.0015430898,(KEXV01034252|BR|ST_NA|Cluster_NA|2016/01/01:0.0232758918,(((KEXV01038229|BR|ST_NA|Cluster_NA|2016/01/01:0.0186833496,(KEXV01039492|BR|ST_NA|Cluster_NA|2017/01/01:0.0717226088,KEXV01039804|BR|ST_NA|Cluster_NA|2017/01/01:0.0127040610):0.0024915328):0.0077968188,MZ475778|BR|ST_NA|Cluster_NA|2017/01/01:0.0361188406):0.0076239721,KEXV01044610|BR|ST_NA|Cluster_NA|2016/01/01:0.0259772439):0.0048844263):0.0069089229):0.0014024072):0.0000082522):0.0037978057):0.0004054085,((((((((CEC-22-6031|MEX|ST_1|Cluster_NA|2022/01/06:0.0233541185,E6726-FGM|MEX|ST_3|Cluster_NA|2018/01/01:0.0280942120):0.0032799067,E6497-AGS|MEX|ST_3|Cluster_NA|2018/01/01:0.0152561657):0.0012638922,(E7132-RMGB|MEX|ST_3|Cluster_NA|2018/01/01:0.0033914037,E7136-JRTG|MEX|ST_3|Cluster_NA|2018/01/01:0.0020054198):0.0138388147):0.0050823866,((E0981-AOL|MEX|ST_3|Cluster_NA|2013/01/01:0.0011785596,E7123-EAPA|MEX|ST_3|Cluster_NA|2018/01/01:0.0078439511):0.0130657711,((((E2084-LCH|MEX|ST_3|Cluster_NA|2015/01/01:0.0123045078,(((E6871-JACL|MEX|ST_3|Cluster_NA|2018/01/01:0.0039230008,E7388-MJLR|MEX|ST_3|Cluster_NA|2018/01/01:0.0038325873):0.0043014165,E7446-MARH|MEX|ST_3|Cluster_NA|2018/01/01:0.0047408504):0.0000027755,E7314-VHD|MEX|ST_3|Cluster_NA|2018/01/01:0.0006254749):0.0092754423):0.0035977197,E4114-AFLM|MEX|ST_3|Cluster_NA|2017/01/01:0.0134393409):0.0004233557,E2121-JAAA|MEX|ST_3|Cluster_NA|2015/01/01:0.0188550222):0.0169894481,E6711-SCA|MEX|ST_3|Cluster_NA|2018/01/01:0.0224534735):0.0022376956):0.0019005278):0.0187553789,((((KEXV01009292|BR|ST_NA|Cluster_NA|2015/01/01:0.0269220564,KEXV01012468|BR|ST_NA|Cluster_NA|2015/01/01:0.0187773787):0.0093280160,KEXV01040993|BR|ST_NA|Cluster_NA|2016/01/01:0.0329030625):0.0054657149,((KJ723181|US|ST_NA|Cluster_NA|2011/01/01:0.0000027755,MG941971|US|ST_NA|Cluster_NA|2011/01/01:0.0000027755):0.0044345854,MG943576|US|ST_NA|Cluster_NA|2016/01/01:0.0131410856):0.0194618823):0.0038057901,MF456668|US|ST_NA|Cluster_NA|2013/01/01:0.0217037535):0.0032040962):0.0014946905,((KEXV01033459|BR|ST_NA|Cluster_NA|2017/01/01:0.0369958945,G-0908|GUA|ST_NA|Cluster_NA|2013/01/01:0.0323053846):0.0021364365,(OM204917|US|ST_NA|Cluster_NA|2019/01/01:0.0245179760,(KY037027|US|ST_NA|Cluster_NA|2012/01/01:0.0033828579,MH789579|US|ST_NA|Cluster_NA|2016/01/01:0.0017494283):0.0284073801):0.0072544808):0.0024932610):0.0005043061,(((((((KEXV01032236|BR|ST_NA|Cluster_NA|2016/01/01:0.0009892624,KEXV01032743|BR|ST_NA|Cluster_NA|2017/01/01:0.0026837538):0.0187404010,KEXV01032535|BR|ST_NA|Cluster_NA|2017/01/01:0.0401101370):0.0015716147,(KEXV01032644|BR|ST_NA|Cluster_NA|2017/01/01:0.0157283736,KEXV01032675|BR|ST_NA|Cluster_NA|2017/01/01:0.0062947683):0.0165852474):0.0015545180,((KEXV01032453|BR|ST_NA|Cluster_NA|2016/01/01:0.0061247512,KEXV01032634|BR|ST_NA|Cluster_NA|2017/01/01:0.0093962330):0.0021427645,KEXV01032460|BR|ST_NA|Cluster_NA|2016/01/01:0.0093545699):0.0083834425):0.0000081451,(KEXV01032328|BR|ST_NA|Cluster_NA|2016/01/01:0.0294433721,KEXV01033241|BR|ST_NA|Cluster_NA|2017/01/01:0.0267175446):0.0043517401):0.0107339631,KEXV01033396|BR|ST_NA|Cluster_NA|2016/01/01:0.0228834346):0.0054063379,KEXV01033349|BR|ST_NA|Cluster_NA|2016/01/01:0.0303624052):0.0041914168):0.0010138847,((((((((((KEXV01008742|BR|ST_NA|Cluster_NA|2015/01/01:0.0522792007,MK580220|US|ST_NA|Cluster_NA|2016/01/01:0.0687325042):0.0047053731,MK580250|US|ST_NA|Cluster_NA|2017/01/01:0.0444937166):0.0061094360,MF456815|US|ST_NA|Cluster_NA|2012/01/01:0.0507562655):0.0032629694,MF455608|US|ST_NA|Cluster_NA|2012/01/01:0.0410852996):0.0052365395,MF457394|US|ST_NA|Cluster_NA|2011/01/01:0.0297966915):0.0038586000,MF457395|US|ST_NA|Cluster_NA|2014/01/01:0.0220104324):0.0004247965,((MF456542|US|ST_NA|Cluster_NA|2012/01/01:0.0091632741,(MF456624|US|ST_NA|Cluster_NA|2011/01/01:0.0100923143,MF456663|US|ST_NA|Cluster_NA|2011/01/01:0.0088446545):0.0047661087):0.0219121174,KY036732|US|ST_NA|Cluster_NA|2012/01/01:0.0238302927):0.0029561975):0.0006271453,(MK922683|US|ST_NA|Cluster_NA|2018/01/01:0.0284339070,KY036098|US|ST_NA|Cluster_NA|2011/01/01:0.0422293875):0.0031728374):0.0048335329,(((((KEXV01031548|BR|ST_NA|Cluster_NA|2016/01/01:0.0029925300,KEXV01031734|BR|ST_NA|Cluster_NA|2017/01/01:0.0326827426):0.0608001795,MF455811|US|ST_NA|Cluster_NA|2013/01/01:0.0344663976):0.0024373542,(MW788550|CA|ST_NA|Cluster_NA|2017/01/01:0.0070550870,MW788551|CA|ST_NA|Cluster_NA|2018/01/01:0.0010779335):0.0260178114):0.0019377564,((KEXV01045119|BR|ST_NA|Cluster_NA|2017/01/01:0.0424152797,MF456211|US|ST_NA|Cluster_NA|2013/01/01:0.0282394025):0.0043801284,KT998223|GF|ST_NA|Cluster_NA|2011/01/01:0.0271511237):0.0044616594):0.0020064373,(KX443031|BR|ST_NA|Cluster_NA|2013/01/01:0.0320083077,(MG943480|US|ST_NA|Cluster_NA|2015/01/01:0.0008095193,MK922663|US|ST_NA|Cluster_NA|2018/01/01:0.0000073626):0.0326236934):0.0044441397):0.0049867659):0.0010578450,(((KEXV01031090|BR|ST_NA|Cluster_NA|2015/01/01:0.0275766837,(((KEXV01033662|BR|ST_NA|Cluster_NA|2017/01/01:0.0468870647,H-0437-LMMQ|HON|ST_NA|Cluster_NA|2013/01/01:0.0380339683):0.0092197716,((H-0012-JARE|HON|ST_NA|Cluster_NA|2013/01/01:0.0034311926,((H-0040-CNCH|HON|ST_NA|Cluster_NA|2013/01/01:0.0039855649,H-0312-MASP|HON|ST_NA|Cluster_NA|2013/01/01:0.0096211388):0.0005162203,(H-0103-MESV|HON|ST_NA|Cluster_NA|2013/01/01:0.0014995771,H-0197-RERN|HON|ST_NA|Cluster_NA|2013/01/01:0.0029650346):0.0010427966):0.0007235376):0.0133491999,H-1473-JEC|HON|ST_NA|Cluster_NA|2015/01/01:0.0225899947):0.0051357404):0.0066479390,(((((KEXV01033945|BR|ST_NA|Cluster_NA|2016/01/01:0.0050714211,KEXV01035993|BR|ST_NA|Cluster_NA|2016/01/01:0.0029982378):0.0319946729,KEXV01042430|BR|ST_NA|Cluster_NA|2017/01/01:0.0321649416):0.0049448762,(MH354837|US|ST_NA|Cluster_NA|2013/01/01:0.0035844478,MH355231|US|ST_NA|Cluster_NA|2014/01/01:0.0031169808):0.0340331831):0.0000070126,MH789712|US|ST_NA|Cluster_NA|2016/01/01:0.0103861088):0.0024937486,(KEXV01035288|BR|ST_NA|Cluster_NA|2017/01/01:0.0339247173,MH354954|US|ST_NA|Cluster_NA|2014/01/01:0.0317099205):0.0065056510):0.0013396378):0.0000065898):0.0004072837,(E1557-LJMB|MEX|ST_3|Cluster_NA|2014/01/01:0.0251567175,(E3159-RVRM|MEX|ST_1|Cluster_NA|2017/01/01:0.0417367937,E5532-JCL|MEX|ST_1|Cluster_NA|2017/01/01:0.0311265352):0.0079127720):0.0055764538):0.0039271367,(((((KJ474362|PA|ST_NA|Cluster_NA|2011/01/01:0.0264985903,G-1453|GUA|ST_NA|Cluster_NA|2015/01/01:0.0355437760):0.0044482885,N-305-OAHC|NIC|ST_NA|Cluster_NA|2015/01/01:0.0414003681):0.0113516383,(MF455840|US|ST_NA|Cluster_NA|2013/01/01:0.0316581000,N-016-EVRC|NIC|ST_NA|Cluster_NA|2011/01/01:0.0244716831):0.0074889270):0.0000065961,(((((KJ474471|PA|ST_NA|Cluster_NA|2012/01/01:0.0201758647,(P-363-AP|PAN|ST_NA|Cluster_NA|2014/01/01:0.0098079044,P-557-JAS|PAN|ST_NA|Cluster_NA|2015/01/01:0.0161274606):0.0051809299):0.0202762960,P-308-GAI|PAN|ST_NA|Cluster_NA|2014/01/01:0.0443848664):0.0108805137,(MG982909|PA|ST_NA|Cluster_NA|2016/01/01:0.0302387480,P-575-HGG|PAN|ST_NA|Cluster_NA|2016/01/01:0.0202808701):0.0215172630):0.0037443665,(((((N-083-MERC|NIC|ST_NA|Cluster_NA|2012/01/01:0.0015459510,N-232-GEBR|NIC|ST_NA|Cluster_NA|2014/01/01:0.0095397628):0.0014869096,N-113-LAMG|NIC|ST_NA|Cluster_NA|2012/01/01:0.0064606314):0.0013095623,N-248-EAMD|NIC|ST_NA|Cluster_NA|2014/01/01:0.0073561030):0.0116395512,(N-166-LMPS|NIC|ST_NA|Cluster_NA|2013/01/01:0.0159349158,N-288-MAZL|NIC|ST_NA|Cluster_NA|2014/01/01:0.0184432973):0.0101630882):0.0078693049,N-116-JAGP|NIC|ST_NA|Cluster_NA|2012/01/01:0.0189124093):0.0101413388):0.0098601248,(N-123-VCMA|NIC|ST_NA|Cluster_NA|2013/01/01:0.0064384410,(N-347-ARCR|NIC|ST_NA|Cluster_NA|2015/01/01:0.0006110344,N-349-MEPM|NIC|ST_NA|Cluster_NA|2015/01/01:0.0008250741):0.0189505612):0.0404747783):0.0000061243):0.0077858526,(MG941999|US|ST_NA|Cluster_NA|2011/01/01:0.0176386476,MH354408|US|ST_NA|Cluster_NA|2011/01/01:0.0200361939):0.0020880161):0.0023405143):0.0018238884):0.0000056443):0.0013096678):0.0000071690):0.0011063105,((((((((((CEC-19-0156|MEX|ST_1|Cluster_NA|2019/08/30:0.0148465455,E6247-WANU|MEX|ST_3|Cluster_NA|2018/01/01:0.0180980952):0.0074980513,E3756-FJCN|MEX|ST_3|Cluster_NA|2017/01/01:0.0160141933):0.0218954194,(KEXV01033536|BR|ST_NA|Cluster_NA|2016/01/01:0.0243896285,(KEXV01043512|BR|ST_NA|Cluster_NA|2016/01/01:0.0101863780,KEXV01043957|BR|ST_NA|Cluster_NA|2016/01/01:0.0024259325):0.0241101921):0.0022331199):0.0067366314,((((KEXV01008687|BR|ST_NA|Cluster_NA|2015/01/01:0.0327204378,(KEXV01008888|BR|ST_NA|Cluster_NA|2015/01/01:0.0184644063,KEXV01008904|BR|ST_NA|Cluster_NA|2015/01/01:0.0110390123):0.0171357208):0.0036935968,((KEXV01015640|BR|ST_NA|Cluster_NA|2015/01/01:0.0234947955,KEXV01034310|BR|ST_NA|Cluster_NA|2016/01/01:0.0176118723):0.0049433236,MW545341|BR|ST_NA|Cluster_NA|2017/01/01:0.0232675926):0.0102843770):0.0000064247,(KEXV01033674|BR|ST_NA|Cluster_NA|2017/01/01:0.0417558917,MZ475781|BR|ST_NA|Cluster_NA|2017/01/01:0.0311611434):0.0033301022):0.0054034013,(((KEXV01015463|BR|ST_NA|Cluster_NA|2015/01/01:0.0371793087,KEXV01037983|BR|ST_NA|Cluster_NA|2017/01/01:0.0313593851):0.0081272666,KEXV01038574|BR|ST_NA|Cluster_NA|2016/01/01:0.0360935668):0.0011397418,KEXV01015941|BR|ST_NA|Cluster_NA|2015/01/01:0.0142901190):0.0027837824):0.0003670831):0.0000065898,((KEXV01008667|BR|ST_NA|Cluster_NA|2015/01/01:0.0408242376,KEXV01044826|BR|ST_NA|Cluster_NA|2016/01/01:0.0148627927):0.0043136605,KEXV01046464|BR|ST_NA|Cluster_NA|2017/01/01:0.0292453297):0.0000082701):0.0061062450,((((CEC-21-4479|MEX|ST_1|Cluster_NA|2021/08/05:0.0502299454,KEXV01046173|BR|ST_NA|Cluster_NA|2017/01/01:0.0586716078):0.0019410798,KEXV01034933|BR|ST_NA|Cluster_NA|2016/01/01:0.0461335065):0.0043934669,MN971723|US|ST_NA|Cluster_NA|2017/01/01:0.0171031386):0.0032224504,(KEXV01035416|BR|ST_NA|Cluster_NA|2017/01/01:0.0422742561,MH354654|US|ST_NA|Cluster_NA|2011/01/01:0.0206262752):0.0032460372):0.0046689850):0.0004188296,(KT998213|GF|ST_NA|Cluster_NA|2011/01/01:0.0194961699,(MH353064|US|ST_NA|Cluster_NA|2011/01/01:0.0305413559,(((E2189-MLVO|MEX|ST_3|Cluster_NA|2015/01/01:0.0034696023,E7334-CVF|MEX|ST_3|Cluster_NA|2018/01/01:0.0079282017):0.0144765814,E6298-JLMT|MEX|ST_3|Cluster_NA|2018/01/01:0.0243095148):0.0087352356,E5815-DOH|MEX|ST_3|Cluster_NA|2018/01/01:0.0476215672):0.0041964630):0.0022947586):0.0053595705):0.0009138791,(((((CEC-20-1142|MEX|ST_1|Cluster_NA|2020/08/13:0.0340269483,E2989-RBC|MEX|ST_3|Cluster_NA|2016/01/01:0.0190685039):0.0012549188,(((KEXV01015313|BR|ST_NA|Cluster_NA|2014/01/01:0.0186509245,KEXV01046307|BR|ST_NA|Cluster_NA|2017/01/01:0.0115025371):0.0117671463,KEXV01044311|BR|ST_NA|Cluster_NA|2016/01/01:0.0201488388):0.0138166514,(((KEXV01029866|BR|ST_NA|Cluster_NA|2015/01/01:0.0312072840,KEXV01040048|BR|ST_NA|Cluster_NA|2016/01/01:0.0495358132):0.0054782327,(KEXV01029876|BR|ST_NA|Cluster_NA|2015/01/01:0.0240018584,(KEXV01040058|BR|ST_NA|Cluster_NA|2016/01/01:0.0025096670,(KEXV01040085|BR|ST_NA|Cluster_NA|2017/01/01:0.0009989194,KEXV01040144|BR|ST_NA|Cluster_NA|2017/01/01:0.0071924163):0.0029274192):0.0052444550):0.0150493898):0.0019956398,((KEXV01040044|BR|ST_NA|Cluster_NA|2016/01/01:0.0457992847,KEXV01043833|BR|ST_NA|Cluster_NA|2016/01/01:0.0432031648):0.0024448274,(KEXV01040078|BR|ST_NA|Cluster_NA|2016/01/01:0.0106607962,KEXV01044820|BR|ST_NA|Cluster_NA|2016/01/01:0.0229271911):0.0189903634):0.0003883446):0.0193794905):0.0012006991):0.0020672090,((CEC-21-3640|MEX|ST_1|Cluster_NA|2021/05/14:0.0308033131,KY037024|US|ST_NA|Cluster_NA|2012/01/01:0.0382534247):0.0115114893,(KEXV01016104|BR|ST_NA|Cluster_NA|2015/01/01:0.0185870232,KEXV01030945|BR|ST_NA|Cluster_NA|2015/01/01:0.0438859101):0.0088382150):0.0012172666):0.0022903798,((((((KEXV01007064|BR|ST_NA|Cluster_NA|2014/01/01:0.0259295430,KEXV01037577|BR|ST_NA|Cluster_NA|2017/01/01:0.0216451808):0.0073410221,KEXV01034522|BR|ST_NA|Cluster_NA|2016/01/01:0.0414945390):0.0000064758,(KEXV01038917|BR|ST_NA|Cluster_NA|2016/01/01:0.0284501854,KEXV01040024|BR|ST_NA|Cluster_NA|2017/01/01:0.0163846199):0.0088846430):0.0049980960,KEXV01038596|BR|ST_NA|Cluster_NA|2016/01/01:0.0394703311):0.0040581781,(((KEXV01029743|BR|ST_NA|Cluster_NA|2015/01/01:0.0323131894,KEXV01036849|BR|ST_NA|Cluster_NA|2016/01/01:0.0163757238):0.0153380125,KEXV01037220|BR|ST_NA|Cluster_NA|2017/01/01:0.0369774491):0.0011805349,(KEXV01040510|BR|ST_NA|Cluster_NA|2016/01/01:0.0201648486,MG942092|US|ST_NA|Cluster_NA|2011/01/01:0.0349208338):0.0093945951):0.0022554269):0.0047091494,(((KEXV01012118|BR|ST_NA|Cluster_NA|2014/01/01:0.0346528907,KEXV01016119|BR|ST_NA|Cluster_NA|2015/01/01:0.0370937887):0.0112270623,(KEXV01032717|BR|ST_NA|Cluster_NA|2017/01/01:0.0263329803,KEXV01045158|BR|ST_NA|Cluster_NA|2017/01/01:0.0475153338):0.0093855937):0.0025003814,KEXV01046614|BR|ST_NA|Cluster_NA|2017/01/01:0.0391397945):0.0049698355):0.0002025311):0.0014493479,(((((KEXV01012431|BR|ST_NA|Cluster_NA|2015/01/01:0.0338455807,KP224482|BR|ST_NA|Cluster_NA|2011/01/01:0.0445369354):0.0017439863,(KEXV01040442|BR|ST_NA|Cluster_NA|2016/01/01:0.0224215443,(KEXV01041166|BR|ST_NA|Cluster_NA|2017/01/01:0.0053544350,KEXV01042576|BR|ST_NA|Cluster_NA|2017/01/01:0.0076398323):0.0208814129):0.0064467075):0.0019075318,KEXV01035779|BR|ST_NA|Cluster_NA|2016/01/01:0.0254493382):0.0201097650,KEXV01033760|BR|ST_NA|Cluster_NA|2017/01/01:0.0409313690):0.0014870267,((KEXV01033665|BR|ST_NA|Cluster_NA|2017/01/01:0.0129561776,KEXV01046870|BR|ST_NA|Cluster_NA|2015/01/01:0.0053415704):0.0357522931,KEXV01046521|BR|ST_NA|Cluster_NA|2017/01/01:0.0264838444):0.0014059507):0.0053795115):0.0012574273):0.0013306673,((((((((CEC-21-3396|MEX|ST_1|Cluster_NA|2021/04/22:0.0000027755,CEC-21-5174|MEX|ST_1|Cluster_NA|2021/10/11:0.0000027755):0.0119608328,(E4595-ATV|MEX|ST_3|Cluster_NA|2017/01/01:0.0124666801,(E6139-JDC|MEX|ST_3|Cluster_NA|2018/01/01:0.0000027755,E6150-DSC|MEX|ST_3|Cluster_NA|2018/01/01:0.0072864951):0.0018369081):0.0061890333):0.0313867899,(((((KEXV01012243|BR|ST_NA|Cluster_NA|2015/01/01:0.0122570479,(KEXV01012258|BR|ST_NA|Cluster_NA|2015/01/01:0.0107063639,KEXV01036580|BR|ST_NA|Cluster_NA|2017/01/01:0.0135264393):0.0130698155):0.0179308864,KEXV01016324|BR|ST_NA|Cluster_NA|2015/01/01:0.0461980702):0.0083706440,MK922911|US|ST_NA|Cluster_NA|2018/01/01:0.0249411415):0.0014864774,((MG942684|US|ST_NA|Cluster_NA|2013/01/01:0.0146322698,MG942975|US|ST_NA|Cluster_NA|2014/01/01:0.0105078463):0.0158638098,E4445-VJRM|MEX|ST_3|Cluster_NA|2017/01/01:0.0463431961):0.0096539928):0.0042172945,(MH354639|US|ST_NA|Cluster_NA|2011/01/01:0.0251815679,KY037103|US|ST_NA|Cluster_NA|2012/01/01:0.0293146189):0.0054739833):0.0017484317):0.0025762711,((KEXV01039768|BR|ST_NA|Cluster_NA|2017/01/01:0.0120611572,((KEXV01045579|BR|ST_NA|Cluster_NA|2017/01/01:0.0296934011,(KEXV01046412|BR|ST_NA|Cluster_NA|2017/01/01:0.0358688940,(MG943333|US|ST_NA|Cluster_NA|2015/01/01:0.0000367290,MG943546|US|ST_NA|Cluster_NA|2016/01/01:0.0024693074):0.0296095375):0.0068368508):0.0036829521,KEXV01046681|BR|ST_NA|Cluster_NA|2017/01/01:0.0314838205):0.0020009051):0.0029583865,(KJ680941|US|ST_NA|Cluster_NA|2012/01/01:0.0378665180,(MN971722|US|ST_NA|Cluster_NA|2017/01/01:0.0305504881,E0721-JJML|MEX|ST_3|Cluster_NA|2012/01/01:0.0303509900):0.0035536500):0.0046222978):0.0037436553):0.0000079021,((MG942230|US|ST_NA|Cluster_NA|2011/01/01:0.0049132189,(((((MG942419|US|ST_NA|Cluster_NA|2012/01/01:0.0024876323,MG943711|US|ST_NA|Cluster_NA|2016/01/01:0.0101816483):0.0076431754,(MG942794|US|ST_NA|Cluster_NA|2013/01/01:0.0006214196,MG942824|US|ST_NA|Cluster_NA|2013/01/01:0.0035978500):0.0043289974):0.0007722000,MG942961|US|ST_NA|Cluster_NA|2014/01/01:0.0074999472):0.0008466322,MG942881|US|ST_NA|Cluster_NA|2014/01/01:0.0008713720):0.0000027755,MG942857|US|ST_NA|Cluster_NA|2013/01/01:0.0033900921):0.0017035599):0.0204561220,MN528273|BR|ST_NA|Cluster_NA|2013/01/01:0.0391501738):0.0051911048):0.0000060851,((MF456462|US|ST_NA|Cluster_NA|2015/01/01:0.0146749812,MF457173|US|ST_NA|Cluster_NA|2013/01/01:0.0300334993):0.0131856744,OP700950|US|ST_NA|Cluster_NA|2018/01/01:0.0184120215):0.0025612287):0.0051846086,(((((((((JQ689643|VE|ST_NA|Cluster_NA|2011/01/01:0.0394800260,KEXV01015977|BR|ST_NA|Cluster_NA|2015/01/01:0.0100359921):0.0063165351,((((KEXV01002561|BR|ST_NA|Cluster_NA|2015/01/01:0.0287018902,KEXV01038602|BR|ST_NA|Cluster_NA|2016/01/01:0.0215739503):0.0034992357,(KEXV01015172|BR|ST_NA|Cluster_NA|2014/01/01:0.0125918170,KY549824|BR|ST_NA|Cluster_NA|2011/01/01:0.0118226776):0.0036096371):0.0007913197,KEXV01032277|BR|ST_NA|Cluster_NA|2016/01/01:0.0237417174):0.0142607006,KEXV01036020|BR|ST_NA|Cluster_NA|2016/01/01:0.0239708247):0.0023734993):0.0046765415,(((KEXV01029393|BR|ST_NA|Cluster_NA|2016/01/01:0.0385854637,KEXV01042780|BR|ST_NA|Cluster_NA|2016/01/01:0.0302492444):0.0073898708,(KEXV01039271|BR|ST_NA|Cluster_NA|2017/01/01:0.0322659397,KEXV01043930|BR|ST_NA|Cluster_NA|2016/01/01:0.0221362885):0.0087431488):0.0016198715,((KEXV01035144|BR|ST_NA|Cluster_NA|2017/01/01:0.0300754718,(KEXV01035145|BR|ST_NA|Cluster_NA|2017/01/01:0.0253630740,(KEXV01035312|BR|ST_NA|Cluster_NA|2017/01/01:0.0371260738,KEXV01046000|BR|ST_NA|Cluster_NA|2017/01/01:0.0160013408):0.0149488715):0.0008158506):0.0055488085,KEXV01046875|BR|ST_NA|Cluster_NA|2015/01/01:0.0392039889):0.0035357541):0.0020139759):0.0014121570,((KEXV01008551|BR|ST_NA|Cluster_NA|2015/01/01:0.0308989171,KEXV01015129|BR|ST_NA|Cluster_NA|2014/01/01:0.0207270439):0.0059621841,(((KEXV01009162|BR|ST_NA|Cluster_NA|2015/01/01:0.0021114337,KEXV01038566|BR|ST_NA|Cluster_NA|2016/01/01:0.0000027755):0.0227340926,KEXV01038484|BR|ST_NA|Cluster_NA|2016/01/01:0.0247010323):0.0152207788,(KEXV01037093|BR|ST_NA|Cluster_NA|2017/01/01:0.0144240997,KEXV01037512|BR|ST_NA|Cluster_NA|2016/01/01:0.0322951750):0.0155344909):0.0041932947):0.0000074520):0.0000064520,(((KEXV01008560|BR|ST_NA|Cluster_NA|2015/01/01:0.0342097146,KEXV01009139|BR|ST_NA|Cluster_NA|2015/01/01:0.0305594823):0.0024826473,(((KEXV01008718|BR|ST_NA|Cluster_NA|2015/01/01:0.0166454028,KEXV01039050|BR|ST_NA|Cluster_NA|2017/01/01:0.0174744711):0.0161368988,KEXV01038834|BR|ST_NA|Cluster_NA|2016/01/01:0.0256332626):0.0035872402,(KEXV01009336|BR|ST_NA|Cluster_NA|2015/01/01:0.0277146471,(KEXV01015590|BR|ST_NA|Cluster_NA|2015/01/01:0.0301463375,KEXV01039504|BR|ST_NA|Cluster_NA|2017/01/01:0.0329812319):0.0039604106):0.0000072813):0.0040509871):0.0000075542,(((KEXV01008800|BR|ST_NA|Cluster_NA|2015/01/01:0.0244622964,KEXV01032312|BR|ST_NA|Cluster_NA|2016/01/01:0.0434771422):0.0036942793,KEXV01036146|BR|ST_NA|Cluster_NA|2016/01/01:0.0379608084):0.0088637212,(KEXV01035727|BR|ST_NA|Cluster_NA|2016/01/01:0.0102901291,KEXV01035819|BR|ST_NA|Cluster_NA|2016/01/01:0.0150043679):0.0186011830):0.0017282305):0.0000027755):0.0027129204,(KEXV01037317|BR|ST_NA|Cluster_NA|2017/01/01:0.0108961775,KEXV01039269|BR|ST_NA|Cluster_NA|2017/01/01:0.0128969650):0.0018076761):0.0042583708,((((((((KEXV01008664|BR|ST_NA|Cluster_NA|2015/01/01:0.0124271572,(KEXV01015476|BR|ST_NA|Cluster_NA|2015/01/01:0.0312279243,(KEXV01033154|BR|ST_NA|Cluster_NA|2017/01/01:0.0079237978,KEXV01045562|BR|ST_NA|Cluster_NA|2017/01/01:0.0222436266):0.0021785019):0.0036080123):0.0022074926,KEXV01043902|BR|ST_NA|Cluster_NA|2016/01/01:0.0117484997):0.0000062884,KEXV01044327|BR|ST_NA|Cluster_NA|2016/01/01:0.0145978747):0.0195968487,(KEXV01038421|BR|ST_NA|Cluster_NA|2016/01/01:0.0000065826,KEXV01039078|BR|ST_NA|Cluster_NA|2017/01/01:0.0092498616):0.0359691250):0.0030397914,KEXV01031567|BR|ST_NA|Cluster_NA|2016/01/01:0.0239168759):0.0023713990,KEXV01043277|BR|ST_NA|Cluster_NA|2016/01/01:0.0250997245):0.0026910824,(((((KEXV01012389|BR|ST_NA|Cluster_NA|2015/01/01:0.0113407351,((KEXV01040411|BR|ST_NA|Cluster_NA|2016/01/01:0.0229705388,KEXV01041414|BR|ST_NA|Cluster_NA|2017/01/01:0.0399588948):0.0027668803,KEXV01040529|BR|ST_NA|Cluster_NA|2016/01/01:0.0286835753):0.0016005744):0.0083837157,KEXV01043001|BR|ST_NA|Cluster_NA|2016/01/01:0.0291727712):0.0051702246,(KEXV01033184|BR|ST_NA|Cluster_NA|2017/01/01:0.0083706409,KEXV01040743|BR|ST_NA|Cluster_NA|2016/01/01:0.0159597208):0.0010948751):0.0034533536,(((KEXV01015982|BR|ST_NA|Cluster_NA|2015/01/01:0.0265882360,KEXV01036883|BR|ST_NA|Cluster_NA|2016/01/01:0.0324187701):0.0068456201,((KEXV01031513|BR|ST_NA|Cluster_NA|2016/01/01:0.0311229694,KEXV01031840|BR|ST_NA|Cluster_NA|2017/01/01:0.0137786370):0.0016400995,(KEXV01031788|BR|ST_NA|Cluster_NA|2017/01/01:0.0150350424,(KEXV01031820|BR|ST_NA|Cluster_NA|2017/01/01:0.0000027755,KEXV01031825|BR|ST_NA|Cluster_NA|2017/01/01:0.0085190113):0.0199305051):0.0055585687):0.0032341001):0.0011645697,KEXV01029330|BR|ST_NA|Cluster_NA|2015/01/01:0.0160932941):0.0056315055):0.0027495682,(KEXV01040962|BR|ST_NA|Cluster_NA|2016/01/01:0.0247654984,(P-280-KDY|PAN|ST_NA|Cluster_NA|2013/01/01:0.0213522688,P-338-DG|PAN|ST_NA|Cluster_NA|2014/01/01:0.0104539876):0.0159482546):0.0039464190):0.0000077177):0.0019848478,((((((KEXV01016294|BR|ST_NA|Cluster_NA|2015/01/01:0.0331805361,KEXV01042752|BR|ST_NA|Cluster_NA|2016/01/01:0.0352680640):0.0205649205,(KEXV01037808|BR|ST_NA|Cluster_NA|2016/01/01:0.0365886160,KEXV01044934|BR|ST_NA|Cluster_NA|2017/01/01:0.0406197903):0.0057835350):0.0000065898,KEXV01033499|BR|ST_NA|Cluster_NA|2017/01/01:0.0183007723):0.0000070855,(((KEXV01040668|BR|ST_NA|Cluster_NA|2016/01/01:0.0564571902,KEXV01041528|BR|ST_NA|Cluster_NA|2017/01/01:0.0325678376):0.0106172812,KEXV01043109|BR|ST_NA|Cluster_NA|2016/01/01:0.0272743690):0.0000056928,(KEXV01042093|BR|ST_NA|Cluster_NA|2016/01/01:0.0330061496,(KJ474220|PA|ST_NA|Cluster_NA|2011/01/01:0.0239960848,P-373-NMM|PAN|ST_NA|Cluster_NA|2014/01/01:0.0107681790):0.0127641526):0.0015097093):0.0044550134):0.0027053943,((KEXV01040666|BR|ST_NA|Cluster_NA|2016/01/01:0.0241566800,KEXV01041820|BR|ST_NA|Cluster_NA|2017/01/01:0.0329826014):0.0000081540,KEXV01041345|BR|ST_NA|Cluster_NA|2017/01/01:0.0163315519):0.0121615747):0.0043616230,((((KEXV01032282|BR|ST_NA|Cluster_NA|2016/01/01:0.0282093496,KX357288|BR|ST_NA|Cluster_NA|2014/01/01:0.0241060703):0.0068118682,((KJ474343|PA|ST_NA|Cluster_NA|2011/01/01:0.0000027755,P-068-CS|PAN|ST_NA|Cluster_NA|2011/01/01:0.0000027755):0.0071273037,((((KJ474589|PA|ST_NA|Cluster_NA|2013/01/01:0.0000027755,P-212-EG|PAN|ST_NA|Cluster_NA|2013/01/01:0.0000027755):0.0143110347,(G-1769-JAMC|GUA|ST_NA|Cluster_NA|2016/01/01:0.0039679794,P-489-PM|PAN|ST_NA|Cluster_NA|2015/01/01:0.0027876311):0.0132429198):0.0184351514,((P-511-SCB|PAN|ST_NA|Cluster_NA|2015/01/01:0.0022207696,P-512-GM|PAN|ST_NA|Cluster_NA|2015/01/01:0.0000065826):0.0084284915,P-627-AP|PAN|ST_NA|Cluster_NA|2016/01/01:0.0082809578):0.0194295852):0.0052822485,MF456141|US|ST_NA|Cluster_NA|2012/01/01:0.0063001501):0.0023007787):0.0062438710):0.0018819307,(((KEXV01037003|BR|ST_NA|Cluster_NA|2016/01/01:0.0239966690,MT308352|US|ST_NA|Cluster_NA|2017/01/01:0.0355970492):0.0068734153,((KEXV01038294|BR|ST_NA|Cluster_NA|2016/01/01:0.0247625939,MH354502|US|ST_NA|Cluster_NA|2011/01/01:0.0254724171):0.0044662679,KEXV01045729|BR|ST_NA|Cluster_NA|2017/01/01:0.0113597843):0.0018012970):0.0000065826,KEXV01039055|BR|ST_NA|Cluster_NA|2017/01/01:0.0253211829):0.0021018088):0.0025790297,(KEXV01035881|BR|ST_NA|Cluster_NA|2017/01/01:0.0189881253,((KJ474367|PA|ST_NA|Cluster_NA|2011/01/01:0.0200555294,P-447-JP|PAN|ST_NA|Cluster_NA|2014/01/01:0.0181948249):0.0081237938,((KJ474374|PA|ST_NA|Cluster_NA|2011/01/01:0.0000027755,P-104-CARV|PAN|ST_NA|Cluster_NA|2011/01/01:0.0000027755):0.0152384378,((KJ474488|PA|ST_NA|Cluster_NA|2012/01/01:0.0269535676,(P-309-RC|PAN|ST_NA|Cluster_NA|2014/01/01:0.0452755093,P-442-AR|PAN|ST_NA|Cluster_NA|2014/01/01:0.0212198737):0.0017056942):0.0072951973,((KJ474581|PA|ST_NA|Cluster_NA|2013/01/01:0.0103018077,P-359-MG|PAN|ST_NA|Cluster_NA|2014/01/01:0.0168719269):0.0091349813,KJ474610|PA|ST_NA|Cluster_NA|2013/01/01:0.0281880407):0.0079840412):0.0000075668):0.0000065898):0.0120771160):0.0018109992):0.0000065898):0.0000065898):0.0010903613):0.0000062046,(((((((KEXV01007680|BR|ST_NA|Cluster_NA|2014/01/01:0.0000027755,KY581437|BR|ST_NA|Cluster_NA|2014/01/01:0.0000027755):0.0409930811,KEXV01029318|BR|ST_NA|Cluster_NA|2015/01/01:0.0299146160):0.0026583447,((KEXV01031340|BR|ST_NA|Cluster_NA|2015/01/01:0.0386272784,KEXV01046184|BR|ST_NA|Cluster_NA|2017/01/01:0.0533294349):0.0108260391,KEXV01044086|BR|ST_NA|Cluster_NA|2016/01/01:0.0461172218):0.0020352411):0.0037964701,(KEXV01016242|BR|ST_NA|Cluster_NA|2015/01/01:0.0305213974,KT998278|GF|ST_NA|Cluster_NA|2012/01/01:0.0318888502):0.0088634669):0.0009340576,(((KEXV01008802|BR|ST_NA|Cluster_NA|2015/01/01:0.0261814739,KEXV01015860|BR|ST_NA|Cluster_NA|2015/01/01:0.0351463601):0.0044163756,(KEXV01016109|BR|ST_NA|Cluster_NA|2015/01/01:0.0372663769,((((KEXV01033011|BR|ST_NA|Cluster_NA|2016/01/01:0.0452658980,KEXV01036589|BR|ST_NA|Cluster_NA|2017/01/01:0.0414682842):0.0008186519,KEXV01043000|BR|ST_NA|Cluster_NA|2016/01/01:0.0294301006):0.0048156729,KEXV01036590|BR|ST_NA|Cluster_NA|2017/01/01:0.0128168498):0.0124670494,KEXV01034931|BR|ST_NA|Cluster_NA|2016/01/01:0.0293037315):0.0022466681):0.0046241118):0.0027222556,((KEXV01015520|BR|ST_NA|Cluster_NA|2015/01/01:0.0084712330,KEXV01042956|BR|ST_NA|Cluster_NA|2016/01/01:0.0083583999):0.0112521188,KEXV01045627|BR|ST_NA|Cluster_NA|2017/01/01:0.0424440719):0.0085342984):0.0012760157):0.0039580018,(((KEXV01015630|BR|ST_NA|Cluster_NA|2015/01/01:0.0374280001,KEXV01044708|BR|ST_NA|Cluster_NA|2016/01/01:0.0201804269):0.0110026024,KT998262|GF|ST_NA|Cluster_NA|2012/01/01:0.0439846468):0.0067487060,(((((KEXV01039472|BR|ST_NA|Cluster_NA|2017/01/01:0.0173822328,(MZ475758|BR|ST_NA|Cluster_NA|2016/01/01:0.0046613502,MZ475773|BR|ST_NA|Cluster_NA|2017/01/01:0.0056931799):0.0166146513):0.0328531168,(MK115138|US|ST_NA|Cluster_NA|2016/01/01:0.0193326264,MK580314|US|ST_NA|Cluster_NA|2017/01/01:0.0233681383):0.0156013134):0.0035801050,(H-0101-RAC|HON|ST_NA|Cluster_NA|2013/01/01:0.0020149100,H-0294-IZJL|HON|ST_NA|Cluster_NA|2013/01/01:0.0016987348):0.0426083486):0.0031733608,(KEXV01046055|BR|ST_NA|Cluster_NA|2017/01/01:0.0103124589,KR066156|BR|ST_NA|Cluster_NA|2012/01/01:0.0175856260):0.0241672258):0.0019967642,KEXV01043537|BR|ST_NA|Cluster_NA|2016/01/01:0.0329393369):0.0023437579):0.0013030259):0.0000059715,(((KEXV01009017|BR|ST_NA|Cluster_NA|2015/01/01:0.0000027755,KEXV01009206|BR|ST_NA|Cluster_NA|2015/01/01:0.0021071137):0.0369707194,((KEXV01033702|BR|ST_NA|Cluster_NA|2017/01/01:0.0367878306,KEXV01037785|BR|ST_NA|Cluster_NA|2016/01/01:0.0230160975):0.0046052519,KEXV01035937|BR|ST_NA|Cluster_NA|2017/01/01:0.0249298300):0.0051292033):0.0044132221,(KEXV01031425|BR|ST_NA|Cluster_NA|2016/01/01:0.0083807234,KEXV01037292|BR|ST_NA|Cluster_NA|2017/01/01:0.0124128017):0.0130635610):0.0000061243):0.0021409692):0.0009289977,((KEXV01033086|BR|ST_NA|Cluster_NA|2017/01/01:0.0200285687,KEXV01039592|BR|ST_NA|Cluster_NA|2017/01/01:0.0271090375):0.0052774100,(KEXV01043708|BR|ST_NA|Cluster_NA|2016/01/01:0.0218197379,KR066126|BR|ST_NA|Cluster_NA|2013/01/01:0.0381432692):0.0000067745):0.0022953328):0.0009723376):0.0007096583,((KEXV01044062|BR|ST_NA|Cluster_NA|2016/01/01:0.0357964256,(KJ680924|US|ST_NA|Cluster_NA|2011/01/01:0.0213809237,MH355133|US|ST_NA|Cluster_NA|2014/01/01:0.0116780231):0.0228839430):0.0021202869,MF456334|US|ST_NA|Cluster_NA|2011/01/01:0.0197421010):0.0030827036):0.0004583592):0.0000056389,(((((((((((KEXV01002425|BR|ST_NA|Cluster_NA|2015/01/01:0.0088635878,KEXV01034086|BR|ST_NA|Cluster_NA|2017/01/01:0.0081714559):0.0197999804,(((((KEXV01002502|BR|ST_NA|Cluster_NA|2015/01/01:0.0120148250,KEXV01033416|BR|ST_NA|Cluster_NA|2017/01/01:0.0181015416):0.0053727234,KEXV01033322|BR|ST_NA|Cluster_NA|2016/01/01:0.0132066710):0.0023345569,KEXV01033387|BR|ST_NA|Cluster_NA|2016/01/01:0.0117659547):0.0104608497,KEXV01033472|BR|ST_NA|Cluster_NA|2017/01/01:0.0271707308):0.0054064003,KEXV01033350|BR|ST_NA|Cluster_NA|2016/01/01:0.0113418026):0.0061226197):0.0165870617,KEXV01045144|BR|ST_NA|Cluster_NA|2017/01/01:0.0126893083):0.0012860061,KEXV01034405|BR|ST_NA|Cluster_NA|2017/01/01:0.0281424119):0.0023871057,KEXV01033391|BR|ST_NA|Cluster_NA|2016/01/01:0.0082351798):0.0020234103,(KEXV01002532|BR|ST_NA|Cluster_NA|2015/01/01:0.0211602322,KEXV01038927|BR|ST_NA|Cluster_NA|2016/01/01:0.0173900097):0.0057053423):0.0019799118,(((((KEXV01002614|BR|ST_NA|Cluster_NA|2015/01/01:0.0165743226,(KEXV01033430|BR|ST_NA|Cluster_NA|2017/01/01:0.0358969390,KEXV01034183|BR|ST_NA|Cluster_NA|2017/01/01:0.0214500412):0.0021084140):0.0022532909,KEXV01005223|BR|ST_NA|Cluster_NA|2014/01/01:0.0123641823):0.0000027755,(KEXV01034167|BR|ST_NA|Cluster_NA|2017/01/01:0.0039903433,KEXV01046823|BR|ST_NA|Cluster_NA|2016/01/01:0.0314153310):0.0035448972):0.0030348687,(KEXV01005233|BR|ST_NA|Cluster_NA|2014/01/01:0.0284049411,KEXV01033990|BR|ST_NA|Cluster_NA|2017/01/01:0.0117609497):0.0023329965):0.0021567330,((((((((KEXV01002663|BR|ST_NA|Cluster_NA|2015/01/01:0.0193851072,(KEXV01031667|BR|ST_NA|Cluster_NA|2016/01/01:0.0174286250,KEXV01033864|BR|ST_NA|Cluster_NA|2016/01/01:0.0264385065):0.0048244542):0.0116978622,KEXV01040118|BR|ST_NA|Cluster_NA|2017/01/01:0.0158646554):0.0046679388,((KEXV01029400|BR|ST_NA|Cluster_NA|2016/01/01:0.0216506841,(KEXV01029421|BR|ST_NA|Cluster_NA|2016/01/01:0.0083266382,KEXV01031598|BR|ST_NA|Cluster_NA|2016/01/01:0.0103692695):0.0018530108):0.0088712562,KEXV01034058|BR|ST_NA|Cluster_NA|2017/01/01:0.0331113289):0.0059912575):0.0005141746,KEXV01040092|BR|ST_NA|Cluster_NA|2017/01/01:0.0062769405):0.0009823971,(((KEXV01031520|BR|ST_NA|Cluster_NA|2016/01/01:0.0096988998,(MN528283|BR|ST_NA|Cluster_NA|2014/01/01:0.0000027755,MN528453|BR|ST_NA|Cluster_NA|2017/01/01:0.0000027755):0.0049710250):0.0105541224,KEXV01036531|BR|ST_NA|Cluster_NA|2016/01/01:0.0188996008):0.0003659544,(((KEXV01033828|BR|ST_NA|Cluster_NA|2016/01/01:0.0298803396,KEXV01044852|BR|ST_NA|Cluster_NA|2016/01/01:0.0191330159):0.0003145783,KEXV01040070|BR|ST_NA|Cluster_NA|2016/01/01:0.0157057691):0.0003835211,KEXV01040154|BR|ST_NA|Cluster_NA|2017/01/01:0.0125592711):0.0045142806):0.0027938797):0.0000065961,(KEXV01036635|BR|ST_NA|Cluster_NA|2017/01/01:0.0147249751,KEXV01040146|BR|ST_NA|Cluster_NA|2017/01/01:0.0261402520):0.0091180185):0.0021361966,(KEXV01033441|BR|ST_NA|Cluster_NA|2017/01/01:0.0198431346,KEXV01040051|BR|ST_NA|Cluster_NA|2016/01/01:0.0368662422):0.0083328730):0.0000065961,MN509157|BR|ST_NA|Cluster_NA|2014/01/01:0.0291414371):0.0048785012):0.0068235420):0.0010611888,((KEXV01015310|BR|ST_NA|Cluster_NA|2014/01/01:0.0234317252,KEXV01045618|BR|ST_NA|Cluster_NA|2017/01/01:0.0248180968):0.0134701408,KEXV01045180|BR|ST_NA|Cluster_NA|2017/01/01:0.0195800319):0.0062650185):0.0047490054,(((KEXV01002820|BR|ST_NA|Cluster_NA|2015/01/01:0.0150874833,(KEXV01042772|BR|ST_NA|Cluster_NA|2016/01/01:0.0143104603,KEXV01042774|BR|ST_NA|Cluster_NA|2016/01/01:0.0096064762):0.0087504955):0.0167516030,KEXV01039084|BR|ST_NA|Cluster_NA|2017/01/01:0.0239233321):0.0065969719,(((KEXV01016342|BR|ST_NA|Cluster_NA|2015/01/01:0.0599441583,KEXV01044727|BR|ST_NA|Cluster_NA|2016/01/01:0.0430036466):0.0039122536,KEXV01045120|BR|ST_NA|Cluster_NA|2017/01/01:0.0125689916):0.0091703010,KEXV01042303|BR|ST_NA|Cluster_NA|2016/01/01:0.0254454205):0.0086898996):0.0000064587):0.0012066633,(KEXV01034096|BR|ST_NA|Cluster_NA|2017/01/01:0.0136677620,(E1014-JFVP|MEX|ST_3|Cluster_NA|2013/01/01:0.0032329958,(E6070-GAMC|MEX|ST_3|Cluster_NA|2018/01/01:0.0000027755,E6072-JCRA|MEX|ST_3|Cluster_NA|2018/01/01:0.0010276682):0.0106244891):0.0152352950):0.0072554420):0.0010651612,(((((KEXV01002777|BR|ST_NA|Cluster_NA|2015/01/01:0.0235516214,((KEXV01008335|BR|ST_NA|Cluster_NA|2014/01/01:0.0228753258,((KEXV01008684|BR|ST_NA|Cluster_NA|2015/01/01:0.0325362361,KEXV01043310|BR|ST_NA|Cluster_NA|2016/01/01:0.0364212507):0.0000068132,(KEXV01029776|BR|ST_NA|Cluster_NA|2015/01/01:0.0217669896,(G-0762|GUA|ST_NA|Cluster_NA|2012/01/01:0.0014700361,G-1756|GUA|ST_NA|Cluster_NA|2016/01/01:0.0123144713):0.0351034970):0.0042254495):0.0039047894):0.0000057448,(KEXV01015945|BR|ST_NA|Cluster_NA|2015/01/01:0.0436030045,MH354728|US|ST_NA|Cluster_NA|2012/01/01:0.0382788902):0.0000065516):0.0045998604):0.0000065898,((((KEXV01012288|BR|ST_NA|Cluster_NA|2014/01/01:0.0393822029,KEXV01039952|BR|ST_NA|Cluster_NA|2017/01/01:0.0433312896):0.0143475794,((KEXV01015916|BR|ST_NA|Cluster_NA|2015/01/01:0.0070249427,KEXV01043221|BR|ST_NA|Cluster_NA|2016/01/01:0.0156291267):0.0032938830,KEXV01044123|BR|ST_NA|Cluster_NA|2016/01/01:0.0158404147):0.0336379112):0.0002037026,(KEXV01015867|BR|ST_NA|Cluster_NA|2015/01/01:0.0358968677,KEXV01035023|BR|ST_NA|Cluster_NA|2017/01/01:0.0209669242):0.0042588759):0.0032147378,KEXV01037378|BR|ST_NA|Cluster_NA|2017/01/01:0.0454680222):0.0026504990):0.0030360358,(KEXV01032084|BR|ST_NA|Cluster_NA|2016/01/01:0.0504706770,KEXV01046507|BR|ST_NA|Cluster_NA|2017/01/01:0.0236923235):0.0047874704):0.0008996374,(((KEXV01009349|BR|ST_NA|Cluster_NA|2015/01/01:0.0311986318,KEXV01044625|BR|ST_NA|Cluster_NA|2016/01/01:0.0311476303):0.0063410425,KEXV01045779|BR|ST_NA|Cluster_NA|2017/01/01:0.0286495356):0.0008912129,(((KEXV01031538|BR|ST_NA|Cluster_NA|2016/01/01:0.0324874403,(KEXV01031562|BR|ST_NA|Cluster_NA|2016/01/01:0.0137693150,KEXV01031878|BR|ST_NA|Cluster_NA|2017/01/01:0.0068800745):0.0036884806):0.0036140916,KEXV01031752|BR|ST_NA|Cluster_NA|2017/01/01:0.0143253192):0.0046464415,KEXV01031689|BR|ST_NA|Cluster_NA|2016/01/01:0.0211977361):0.0122862736):0.0012641153):0.0022569759,(((KEXV01015525|BR|ST_NA|Cluster_NA|2015/01/01:0.0299738729,(KEXV01043344|BR|ST_NA|Cluster_NA|2016/01/01:0.0302117518,MG800377|US|ST_NA|Cluster_NA|2011/01/01:0.0270113071):0.0011723179):0.0020017677,KEXV01038426|BR|ST_NA|Cluster_NA|2016/01/01:0.0384354171):0.0032629206,KY037112|US|ST_NA|Cluster_NA|2011/01/01:0.0302313506):0.0006673027):0.0000076275):0.0010741383):0.0000080960):0.0011503715):0.0000080391,(((((((((((((((((((((((CEC-19-0018|MEX|ST_1|Cluster_NA|2019/07/17:0.0119414273,E0888-CIPR|MEX|ST_2|Cluster_NA|2013/01/01:0.0000027755):0.0009540439,E0530-CIVP|MEX|ST_1|Cluster_NA|2012/01/01:0.0058138785):0.0082068740,(((((((CEC-19-0052|MEX|ST_1|Cluster_NA|2019/07/24:0.0000027755,(((CEC-21-2457|MEX|ST_1|Cluster_NA|2021/01/22:0.0024863692,CEC-22-8103|MEX|ST_1|Cluster_NA|2022/06/28:0.0018028688):0.0003409641,CEC-22-9823|MEX|ST_2|Cluster_NA|2022/12/09:0.0044026134):0.0003719719,CEC-21-5827|MEX|ST_1|Cluster_NA|2021/12/06:0.0003655736):0.0007669496):0.0016004484,((CEC-22-6243|MEX|ST_1|Cluster_NA|2022/01/25:0.0038199143,CEC-22-7732|MEX|ST_1|Cluster_NA|2022/05/30:0.0071733924):0.0012993278,CEC-22-8858|MEX|ST_2|Cluster_NA|2022/09/02:0.0052128764):0.0005320168):0.0002641912,CEC-19-0860|MEX|ST_1|Cluster_NA|2019/11/20:0.0010429751):0.0006815935,CEC-19-0178|MEX|ST_2|Cluster_NA|2019/09/04:0.0015215469):0.0000065273,CEC-20-1694|MEX|ST_1|Cluster_NA|2020/10/13:0.0029248349):0.0088129603,((CEC-19-0235|MEX|ST_1|Cluster_NA|2019/09/09:0.0047192195,E2861-EUMMO|MEX|ST_1|Cluster_NA|2016/01/01:0.0035955788):0.0005677491,CEC-21-5640|MEX|ST_1|Cluster_NA|2021/11/22:0.0038553705):0.0052435477):0.0022119323,CEC-19-0363|MEX|ST_1|Cluster_NA|2019/09/24:0.0146045787):0.0100182531):0.0058084692,KJ680929|US|ST_NA|Cluster_NA|2012/01/01:0.0215412317):0.0135054236,((CEC-20-1244|MEX|ST_1|Cluster_NA|2020/08/24:0.0308028284,E2930-JLRP|MEX|ST_3|Cluster_NA|2016/01/01:0.0325301315):0.0078224728,(MH789589|US|ST_NA|Cluster_NA|2016/01/01:0.0345390391,(G-0532|GUA|ST_NA|Cluster_NA|2012/01/01:0.0128126753,G-1441|GUA|ST_NA|Cluster_NA|2015/01/01:0.0177368114):0.0144584761):0.0130379361):0.0026234227):0.0042591106,(KEXV01039209|BR|ST_NA|Cluster_NA|2017/01/01:0.0254729272,KEXV01041606|BR|ST_NA|Cluster_NA|2017/01/01:0.0326989255):0.0085782694):0.0012829467,((((MF456006|US|ST_NA|Cluster_NA|2012/01/01:0.0247984805,MK580248|US|ST_NA|Cluster_NA|2017/01/01:0.0108750647):0.0021769949,(MH352869|US|ST_NA|Cluster_NA|2011/01/01:0.0023133488,MH354615|US|ST_NA|Cluster_NA|2012/01/01:0.0184757734):0.0120470780):0.0026334321,((KY036410|US|ST_NA|Cluster_NA|2012/01/01:0.0345631217,P-342-AC|PAN|ST_NA|Cluster_NA|2014/01/01:0.0298957849):0.0019662896,(KY036793|US|ST_NA|Cluster_NA|2011/01/01:0.0236837432,E6304-JFVU|MEX|ST_3|Cluster_NA|2018/01/01:0.0214823820):0.0015992340):0.0023887376):0.0010373546,(MN528361|BR|ST_NA|Cluster_NA|2016/01/01:0.0505829345,MN971698|US|ST_NA|Cluster_NA|2017/01/01:0.0212508821):0.0072752519):0.0053034646):0.0013536936,(((((KEXV01012230|BR|ST_NA|Cluster_NA|2015/01/01:0.0324982467,(KEXV01012263|BR|ST_NA|Cluster_NA|2015/01/01:0.0283226307,KEXV01036614|BR|ST_NA|Cluster_NA|2017/01/01:0.0178151335):0.0019549319):0.0020809505,KEXV01035311|BR|ST_NA|Cluster_NA|2017/01/01:0.0352477282):0.0072005761,KEXV01031155|BR|ST_NA|Cluster_NA|2015/01/01:0.0286036089):0.0005517642,KEXV01044441|BR|ST_NA|Cluster_NA|2016/01/01:0.0316820018):0.0050539013,(((KEXV01032568|BR|ST_NA|Cluster_NA|2017/01/01:0.0308017331,KEXV01041177|BR|ST_NA|Cluster_NA|2017/01/01:0.0252254590):0.0108495958,(KEXV01043161|BR|ST_NA|Cluster_NA|2016/01/01:0.0246246369,KEXV01045371|BR|ST_NA|Cluster_NA|2017/01/01:0.0283700956):0.0034241003):0.0016757633,(KEXV01037743|BR|ST_NA|Cluster_NA|2016/01/01:0.0276751680,KEXV01046242|BR|ST_NA|Cluster_NA|2017/01/01:0.0191544948):0.0033861695):0.0031309697):0.0025784822):0.0000027755,((((((((KEXV01008568|BR|ST_NA|Cluster_NA|2015/01/01:0.0110821013,KR066251|BR|ST_NA|Cluster_NA|2013/01/01:0.0298339268):0.0068828796,E3601-JCAR|MEX|ST_3|Cluster_NA|2017/01/01:0.0300599745):0.0025997597,MG942261|US|ST_NA|Cluster_NA|2011/01/01:0.0160918024):0.0015024060,MG942820|US|ST_NA|Cluster_NA|2013/01/01:0.0313940303):0.0033343036,((MG942289|US|ST_NA|Cluster_NA|2012/01/01:0.0131283273,(MK922743|US|ST_NA|Cluster_NA|2018/01/01:0.0000027755,MK922919|US|ST_NA|Cluster_NA|2018/01/01:0.0032200746):0.0198000951):0.0232522911,MH354670|US|ST_NA|Cluster_NA|2011/01/01:0.0281032055):0.0102092540):0.0002415928,MF457071|US|ST_NA|Cluster_NA|2012/01/01:0.0264866048):0.0012362633,((((((((KEXV01012126|BR|ST_NA|Cluster_NA|2014/01/01:0.0254278701,KEXV01035862|BR|ST_NA|Cluster_NA|2017/01/01:0.0245031232):0.0108390879,KEXV01035861|BR|ST_NA|Cluster_NA|2017/01/01:0.0112622172):0.0286981486,KEXV01044686|BR|ST_NA|Cluster_NA|2016/01/01:0.0278417580):0.0003011551,KU190531|CA|ST_NA|Cluster_NA|2011/01/01:0.0288997741):0.0031007648,MF456374|US|ST_NA|Cluster_NA|2011/01/01:0.0166720535):0.0036971998,(KEXV01034532|BR|ST_NA|Cluster_NA|2016/01/01:0.0312690145,(((MF456329|US|ST_NA|Cluster_NA|2014/01/01:0.0065698924,MF456429|US|ST_NA|Cluster_NA|2012/01/01:0.0112358192):0.0012049938,MF456844|US|ST_NA|Cluster_NA|2015/01/01:0.0092708635):0.0010821770,MF456412|US|ST_NA|Cluster_NA|2012/01/01:0.0101153784):0.0275729975):0.0079251027):0.0030313195,((KEXV01042664|BR|ST_NA|Cluster_NA|2017/01/01:0.0207467751,KEXV01045717|BR|ST_NA|Cluster_NA|2017/01/01:0.0399806132):0.0032753314,((MG800385|US|ST_NA|Cluster_NA|2012/01/01:0.0255073372,MH354925|US|ST_NA|Cluster_NA|2013/01/01:0.0226984174):0.0046491311,MG943582|US|ST_NA|Cluster_NA|2016/01/01:0.0147084420):0.0022166125):0.0034423274):0.0000059597,((KEXV01035005|BR|ST_NA|Cluster_NA|2017/01/01:0.0476314586,KU190823|CA|ST_NA|Cluster_NA|2013/01/01:0.0291495188):0.0046459488,(((MF455995|US|ST_NA|Cluster_NA|2011/01/01:0.0262388598,(MF456514|US|ST_NA|Cluster_NA|2015/01/01:0.0000027755,MF457346|US|ST_NA|Cluster_NA|2015/01/01:0.0000027755):0.0207207166):0.0047927493,MF457025|US|ST_NA|Cluster_NA|2011/01/01:0.0223540614):0.0022482024,MF456772|US|ST_NA|Cluster_NA|2013/01/01:0.0127882456):0.0017891526):0.0024444547):0.0000064228):0.0023485425,((KEXV01016081|BR|ST_NA|Cluster_NA|2015/01/01:0.0129091011,KEXV01046058|BR|ST_NA|Cluster_NA|2017/01/01:0.0158034765):0.0037337823,KEXV01016411|BR|ST_NA|Cluster_NA|2015/01/01:0.0159411466):0.0054797462):0.0015024778):0.0000063147,((((((((CEC-19-0688|MEX|ST_1|Cluster_NA|2019/10/30:0.0000433799,CEC-21-5116|MEX|ST_1|Cluster_NA|2021/10/06:0.0017873423):0.0220141998,E5061-ZAHM|MEX|ST_1|Cluster_NA|2017/01/01:0.0255659056):0.0182108808,KEXV01033381|BR|ST_NA|Cluster_NA|2016/01/01:0.0149285077):0.0090752228,KEXV01045610|BR|ST_NA|Cluster_NA|2017/01/01:0.0255889462):0.0026785853,((((KEXV01002530|BR|ST_NA|Cluster_NA|2015/01/01:0.0286808074,KEXV01033339|BR|ST_NA|Cluster_NA|2016/01/01:0.0316987617):0.0107294428,(KEXV01043021|BR|ST_NA|Cluster_NA|2016/01/01:0.0391619481,(KEXV01043642|BR|ST_NA|Cluster_NA|2016/01/01:0.0115496541,(KEXV01043838|BR|ST_NA|Cluster_NA|2016/01/01:0.0098945744,KEXV01043861|BR|ST_NA|Cluster_NA|2016/01/01:0.0150701150):0.0229056436):0.0052907416):0.0000082808):0.0016212257,((KEXV01015473|BR|ST_NA|Cluster_NA|2015/01/01:0.0218793000,((KEXV01029805|BR|ST_NA|Cluster_NA|2015/01/01:0.0254332836,KEXV01042943|BR|ST_NA|Cluster_NA|2016/01/01:0.0518137478):0.0009995956,(((KEXV01043254|BR|ST_NA|Cluster_NA|2016/01/01:0.0000027755,KEXV01043396|BR|ST_NA|Cluster_NA|2016/01/01:0.0010105314):0.0417313414,(KEXV01043858|BR|ST_NA|Cluster_NA|2016/01/01:0.0142358998,KEXV01045778|BR|ST_NA|Cluster_NA|2017/01/01:0.0004017927):0.0106447381):0.0002309639,(KEXV01045709|BR|ST_NA|Cluster_NA|2017/01/01:0.0195310949,KEXV01046087|BR|ST_NA|Cluster_NA|2017/01/01:0.0215868979):0.0088359271):0.0020905865):0.0000065898):0.0072912531,(MF456595|US|ST_NA|Cluster_NA|2014/01/01:0.0189462797,MG943041|US|ST_NA|Cluster_NA|2014/01/01:0.0216755334):0.0100420803):0.0021659550):0.0009186385,(((((((((KEXV01002727|BR|ST_NA|Cluster_NA|2015/01/01:0.0379697030,KEXV01043341|BR|ST_NA|Cluster_NA|2016/01/01:0.0279590470):0.0104108249,KEXV01015777|BR|ST_NA|Cluster_NA|2015/01/01:0.0188522671):0.0140760524,KEXV01045175|BR|ST_NA|Cluster_NA|2017/01/01:0.0393494819):0.0044871588,KEXV01043924|BR|ST_NA|Cluster_NA|2016/01/01:0.0548014017):0.0052063341,(KEXV01016422|BR|ST_NA|Cluster_NA|2015/01/01:0.0501904569,KEXV01043927|BR|ST_NA|Cluster_NA|2016/01/01:0.0284241602):0.0033761307):0.0025086108,(KEXV01030996|BR|ST_NA|Cluster_NA|2015/01/01:0.0230871412,KEXV01044847|BR|ST_NA|Cluster_NA|2016/01/01:0.0174693460):0.0055698927):0.0000065826,(KEXV01034031|BR|ST_NA|Cluster_NA|2017/01/01:0.0101282365,KEXV01034094|BR|ST_NA|Cluster_NA|2017/01/01:0.0062319778):0.0135161101):0.0000072916,(KEXV01043453|BR|ST_NA|Cluster_NA|2016/01/01:0.0323726727,KEXV01046337|BR|ST_NA|Cluster_NA|2017/01/01:0.0459915501):0.0050256221):0.0026045888,(((KEXV01007014|BR|ST_NA|Cluster_NA|2014/01/01:0.0410667453,((KEXV01015875|BR|ST_NA|Cluster_NA|2015/01/01:0.0182259419,KEXV01045143|BR|ST_NA|Cluster_NA|2017/01/01:0.0208261561):0.0043141710,KEXV01044531|BR|ST_NA|Cluster_NA|2016/01/01:0.0195973152):0.0129042371):0.0000058559,((KEXV01015776|BR|ST_NA|Cluster_NA|2015/01/01:0.0384900203,KEXV01044875|BR|ST_NA|Cluster_NA|2016/01/01:0.0228092188):0.0051024056,KEXV01015829|BR|ST_NA|Cluster_NA|2015/01/01:0.0165635518):0.0009059822):0.0001010059,(KEXV01044541|BR|ST_NA|Cluster_NA|2016/01/01:0.0318824378,KEXV01046128|BR|ST_NA|Cluster_NA|2017/01/01:0.0274023064):0.0015292801):0.0031165605):0.0056798667):0.0000065961):0.0011985126,((((KEXV01037901|BR|ST_NA|Cluster_NA|2016/01/01:0.0174256880,KEXV01038017|BR|ST_NA|Cluster_NA|2017/01/01:0.0140325189):0.0299059541,KEXV01038196|BR|ST_NA|Cluster_NA|2017/01/01:0.0299352692):0.0030288222,KEXV01044231|BR|ST_NA|Cluster_NA|2016/01/01:0.0162572892):0.0005592668,((KEXV01044294|BR|ST_NA|Cluster_NA|2016/01/01:0.0217433451,KEXV01046440|BR|ST_NA|Cluster_NA|2017/01/01:0.0293073952):0.0046076947,KEXV01044578|BR|ST_NA|Cluster_NA|2016/01/01:0.0116013309):0.0029950673):0.0019900520):0.0022065094,(KEXV01044940|BR|ST_NA|Cluster_NA|2017/01/01:0.0377857580,KEXV01046319|BR|ST_NA|Cluster_NA|2017/01/01:0.0276330890):0.0002987687):0.0023317175,((((CEC-20-1770|MEX|ST_1|Cluster_NA|2020/10/20:0.0176835546,MF456907|US|ST_NA|Cluster_NA|2011/01/01:0.0059636964):0.0092935178,E3518-RMA|MEX|ST_3|Cluster_NA|2017/01/01:0.0270737081):0.0039818084,CEC-20-1956|MEX|ST_1|Cluster_NA|2020/11/06:0.0574314889):0.0053116880,P-470-MRD|PAN|ST_NA|Cluster_NA|2015/01/01:0.0377080030):0.0006131708):0.0024166130):0.0003569058,((((((CEC-20-1129|MEX|ST_1|Cluster_NA|2020/08/12:0.0274054076,((((CEC-20-1708|MEX|ST_1|Cluster_NA|2020/10/13:0.0075040455,CEC-21-2965|MEX|ST_1|Cluster_NA|2021/03/16:0.0052555685):0.0009883158,CEC-22-6737|MEX|ST_1|Cluster_NA|2022/03/08:0.0091111443):0.0081756308,E4256-EMH|MEX|ST_3|Cluster_NA|2017/01/01:0.0041196942):0.0000059350,((CEC-21-2334|MEX|ST_1|Cluster_NA|2021/01/11:0.0043214916,CEC-21-2340|MEX|ST_1|Cluster_NA|2021/01/11:0.0066148730):0.0052816427,CEC-21-4724|MEX|ST_1|Cluster_NA|2021/09/01:0.0075431388):0.0070456123):0.0059047204):0.0066340117,((E6106-EMM|MEX|ST_3|Cluster_NA|2018/01/01:0.0154448260,E6209-RRL|MEX|ST_3|Cluster_NA|2018/01/01:0.0111030758):0.0232757450,(H-1083-EMAR|HON|ST_NA|Cluster_NA|2015/01/01:0.0077591623,H-1439-FGC|HON|ST_NA|Cluster_NA|2015/01/01:0.0071562922):0.0187864016):0.0025273464):0.0000065961,(((E0388-FDV|MEX|ST_3|Cluster_NA|2012/01/01:0.0063099717,E4455-JLH|MEX|ST_3|Cluster_NA|2017/01/01:0.0079152179):0.0012777907,E1057-DRPR|MEX|ST_3|Cluster_NA|2013/01/01:0.0075532453):0.0069334553,E6110-EHP|MEX|ST_3|Cluster_NA|2018/01/01:0.0124023662):0.0011643367):0.0002116840,((E3290-BGH|MEX|ST_3|Cluster_NA|2017/01/01:0.0059971705,(E6212-EJTL|MEX|ST_3|Cluster_NA|2018/01/01:0.0000027755,E6213-IDH|MEX|ST_3|Cluster_NA|2018/01/01:0.0033694995):0.0193845762):0.0066541901,E6208-FLJ|MEX|ST_3|Cluster_NA|2018/01/01:0.0300341706):0.0097659932):0.0095618300,((CEC-20-2283|MEX|ST_1|Cluster_NA|2020/12/14:0.0244841353,((E2874-FJGR|MEX|ST_3|Cluster_NA|2016/01/01:0.0018752597,((E2913-LBPA|MEX|ST_3|Cluster_NA|2016/01/01:0.0000027755,E2990-KCPP|MEX|ST_3|Cluster_NA|2016/01/01:0.0034280148):0.0034484976,E3060-CBC|MEX|ST_3|Cluster_NA|2016/01/01:0.0019841323):0.0027019418):0.0113535603,(E4075-MMT|MEX|ST_3|Cluster_NA|2017/01/01:0.0101085939,E5797-OSS|MEX|ST_3|Cluster_NA|2017/01/01:0.0083213416):0.0038182854):0.0030950067):0.0260622950,MG941959|US|ST_NA|Cluster_NA|2011/01/01:0.0380092992):0.0061714549):0.0104182303,(KEXV01015195|BR|ST_NA|Cluster_NA|2014/01/01:0.0246590513,KEXV01016086|BR|ST_NA|Cluster_NA|2015/01/01:0.0173494138):0.0056592469):0.0000068545):0.0011438414,((((((((((((((CEC-19-0184|MEX|ST_1|Cluster_NA|2019/09/04:0.0426872194,CEC-20-2185|MEX|ST_1|Cluster_NA|2020/12/02:0.0380410050):0.0028393357,MK817467|CU|ST_NA|Cluster_NA|2017/01/01:0.0265536521):0.0248244355,(CEC-22-9261|MEX|ST_1|Cluster_NA|2022/10/10:0.0259990745,E5100-RACN|MEX|ST_3|Cluster_NA|2017/01/01:0.0135666194):0.0249547431):0.0187652867,(MK817362|CU|ST_NA|Cluster_NA|2017/01/01:0.0182032552,MK817373|CU|ST_NA|Cluster_NA|2017/01/01:0.0172721325):0.0366314255):0.0008126589,MK817377|CU|ST_NA|Cluster_NA|2017/01/01:0.0096298938):0.0048321230,KY035042|US|ST_NA|Cluster_NA|2011/01/01:0.0234057160):0.0036545313,((MF457303|US|ST_NA|Cluster_NA|2014/01/01:0.0347860222,OP977775|US|ST_NA|Cluster_NA|2012/01/01:0.0298247991):0.0070568431,((MH354719|US|ST_NA|Cluster_NA|2013/01/01:0.0199112247,KY037191|US|ST_NA|Cluster_NA|2011/01/01:0.0253717169):0.0000068391,MH354736|US|ST_NA|Cluster_NA|2012/01/01:0.0192627536):0.0028954275):0.0040139707):0.0005990365,(((((((((((((CEC-19-0237|MEX|ST_2|Cluster_NA|2019/09/09:0.0017827169,(CEC-21-4119|MEX|ST_2|Cluster_NA|2021/06/25:0.0021696738,CEC-21-4133|MEX|ST_2|Cluster_NA|2021/06/28:0.0000027755):0.0058808404):0.0004143541,CEC-21-3368|MEX|ST_2|Cluster_NA|2021/04/20:0.0036256734):0.0008570299,CEC-22-7307|MEX|ST_1|Cluster_NA|2022/04/28:0.0048357477):0.0091550118,CEC-22-6963|MEX|ST_2|Cluster_NA|2022/03/28:0.0055384563):0.0002253435,(CEC-20-2096|MEX|ST_1|Cluster_NA|2020/11/24:0.0062934392,CEC-21-5083|MEX|ST_2|Cluster_NA|2021/10/04:0.0117547651):0.0045660913):0.0015267608,((CEC-20-1976|MEX|ST_2|Cluster_NA|2020/11/10:0.0054872912,CEC-21-2785|MEX|ST_2|Cluster_NA|2021/02/26:0.0106709673):0.0016651666,CEC-21-4360|MEX|ST_2|Cluster_NA|2021/07/19:0.0137459409):0.0000056443):0.0013470821,((CEC-19-0445|MEX|ST_1|Cluster_NA|2019/10/03:0.0037115088,CEC-21-3899|MEX|ST_1|Cluster_NA|2021/06/07:0.0010420910):0.0061396268,CEC-21-2310|MEX|ST_2|Cluster_NA|2021/01/07:0.0097535023):0.0014794389):0.0000065898,((((((((CEC-19-0353|MEX|ST_2|Cluster_NA|2019/09/23:0.0044681331,(CEC-21-5845|MEX|ST_1|Cluster_NA|2021/12/07:0.0019713351,CEC-22-7557|MEX|ST_1|Cluster_NA|2022/05/18:0.0000027755):0.0034779402):0.0099752894,((CEC-21-4005|MEX|ST_2|Cluster_NA|2021/06/16:0.0035244187,CEC-22-9014|MEX|ST_2|Cluster_NA|2022/09/20:0.0073192899):0.0004609655,CEC-22-8114|MEX|ST_2|Cluster_NA|2022/06/29:0.0111110994):0.0052893030):0.0000075542,((CEC-21-4333|MEX|ST_2|Cluster_NA|2021/07/15:0.0091203958,E5380-MJPM|MEX|ST_1|Cluster_NA|2017/01/01:0.0019119243):0.0014101338,((((CEC-21-4382|MEX|ST_2|Cluster_NA|2021/07/20:0.0014570736,(CEC-22-9116|MEX|ST_1|Cluster_NA|2022/09/28:0.0023356008,CEC-22-9649|MEX|ST_2|Cluster_NA|2022/11/23:0.0018240604):0.0009394200):0.0003387006,CEC-22-6490|MEX|ST_2|Cluster_NA|2022/02/16:0.0010900367):0.0000027755,CEC-22-8968|MEX|ST_2|Cluster_NA|2022/09/13:0.0014568021):0.0036936145,((CEC-22-6552|MEX|ST_1|Cluster_NA|2022/02/21:0.0012238028,CEC-22-9214|MEX|ST_2|Cluster_NA|2022/10/05:0.0007131473):0.0052018713,CEC-22-8919|MEX|ST_2|Cluster_NA|2022/09/08:0.0004238723):0.0014708879):0.0088842565):0.0011155693):0.0000065826,(CEC-20-1002|MEX|ST_2|Cluster_NA|2020/07/24:0.0020952213,(((CEC-20-1453|MEX|ST_2|Cluster_NA|2020/09/17:0.0003523136,CEC-20-2034|MEX|ST_1|Cluster_NA|2020/11/18:0.0026424071):0.0056939081,CEC-21-2356|MEX|ST_1|Cluster_NA|2021/01/11:0.0040216290):0.0011173704,CEC-22-7199|MEX|ST_2|Cluster_NA|2022/04/19:0.0124501184):0.0011148711):0.0077424948):0.0005414304,(CEC-20-1329|MEX|ST_2|Cluster_NA|2020/09/01:0.0114888978,CEC-20-2039|MEX|ST_2|Cluster_NA|2020/11/17:0.0079563659):0.0021711484):0.0010880579,(((CEC-19-0908|MEX|ST_2|Cluster_NA|2019/11/27:0.0057032530,CEC-19-0981|MEX|ST_1|Cluster_NA|2019/12/04:0.0050246661):0.0023586497,E4129-DRRZ|MEX|ST_2|Cluster_NA|2017/01/01:0.0099793248):0.0009145971,E5449-JCCR|MEX|ST_2|Cluster_NA|2017/01/01:0.0038497879):0.0000061243):0.0008642437,((CEC-21-3093|MEX|ST_2|Cluster_NA|2021/03/26:0.0126356493,(CEC-22-8463|MEX|ST_2|Cluster_NA|2022/08/02:0.0109033709,CEC-22-9412|MEX|ST_2|Cluster_NA|2022/10/25:0.0077278950):0.0017202351):0.0015163566,CEC-21-3746|MEX|ST_2|Cluster_NA|2021/05/24:0.0074254267):0.0029763847):0.0000063730,(((E6145-AMM|MEX|ST_3|Cluster_NA|2018/01/01:0.0028208790,E7066-AAM|MEX|ST_3|Cluster_NA|2018/01/01:0.0058444299):0.0000027755,E6148-LARR|MEX|ST_3|Cluster_NA|2018/01/01:0.0000027755):0.0033572078,(E6356-ARM|MEX|ST_3|Cluster_NA|2018/01/01:0.0000027755,E6357-JARR|MEX|ST_3|Cluster_NA|2018/01/01:0.0000027755):0.0029682758):0.0093343502):0.0000063568):0.0012195774,(CEC-20-1213|MEX|ST_2|Cluster_NA|2020/08/20:0.0080935248,CEC-22-7780|MEX|ST_1|Cluster_NA|2022/06/01:0.0138414798):0.0020704404):0.0028339102,E5940-RAM|MEX|ST_3|Cluster_NA|2018/01/01:0.0166877223):0.0204040679,((KEXV01043800|BR|ST_NA|Cluster_NA|2016/01/01:0.0395315190,KEXV01044517|BR|ST_NA|Cluster_NA|2016/01/01:0.0437445653):0.0046895407,MK922868|US|ST_NA|Cluster_NA|2018/01/01:0.0251361662):0.0031609170):0.0041223301,((CEC-21-2430|MEX|ST_1|Cluster_NA|2021/01/20:0.0004180808,CEC-22-7385|MEX|ST_2|Cluster_NA|2022/05/03:0.0044097926):0.0128801554,CEC-22-9334|MEX|ST_1|Cluster_NA|2022/10/19:0.0175009242):0.0226443361):0.0076761494,((CEC-22-6526|MEX|ST_1|Cluster_NA|2022/02/18:0.0420578019,KEXV01032198|BR|ST_NA|Cluster_NA|2016/01/01:0.0239460167):0.0042583382,((((KEXV01012398|BR|ST_NA|Cluster_NA|2015/01/01:0.0105894367,KEXV01041501|BR|ST_NA|Cluster_NA|2017/01/01:0.0000065826):0.0080453659,KEXV01037964|BR|ST_NA|Cluster_NA|2017/01/01:0.0350145030):0.0191408823,MF455939|US|ST_NA|Cluster_NA|2013/01/01:0.0195482741):0.0053798091,(MG942561|US|ST_NA|Cluster_NA|2012/01/01:0.0230699128,E6442-SRC|MEX|ST_3|Cluster_NA|2018/01/01:0.0483690587):0.0062033905):0.0031073009):0.0000065654):0.0034383713):0.0013380203,((((CEC-20-2212|MEX|ST_1|Cluster_NA|2020/12/07:0.0150281475,S-002-OAC|SAL|ST_NA|Cluster_NA|2011/01/01:0.0073994277):0.0255565282,(MF456004|US|ST_NA|Cluster_NA|2013/01/01:0.0047201395,((MH354395|US|ST_NA|Cluster_NA|2011/01/01:0.0033111965,MH354461|US|ST_NA|Cluster_NA|2011/01/01:0.0000027755):0.0007390151,MH354564|US|ST_NA|Cluster_NA|2015/01/01:0.0040239392):0.0033349377):0.0293786412):0.0052188154,((KY579739|US|ST_NA|Cluster_NA|2012/01/01:0.0035661683,MH789578|US|ST_NA|Cluster_NA|2016/01/01:0.0053254351):0.0179114798,MF456360|US|ST_NA|Cluster_NA|2011/01/01:0.0173548909):0.0158677803):0.0020107565,((CEC-22-8249|MEX|ST_1|Cluster_NA|2022/07/08:0.0313044514,KT998258|GF|ST_NA|Cluster_NA|2012/01/01:0.0291919483):0.0055550382,((KEXV01031429|BR|ST_NA|Cluster_NA|2016/01/01:0.0089298271,KEXV01043398|BR|ST_NA|Cluster_NA|2016/01/01:0.0206136547):0.0179026472,MH354930|US|ST_NA|Cluster_NA|2013/01/01:0.0269485238):0.0057598476):0.0024182926):0.0043032245):0.0000075626,(KEXV01015812|BR|ST_NA|Cluster_NA|2015/01/01:0.0197649399,(KEXV01040370|BR|ST_NA|Cluster_NA|2016/01/01:0.0193945472,KEXV01040766|BR|ST_NA|Cluster_NA|2016/01/01:0.0310090579):0.0140059086):0.0099806489):0.0018489457,KEXV01042794|BR|ST_NA|Cluster_NA|2017/01/01:0.0283295171):0.0008872198,((KEXV01015956|BR|ST_NA|Cluster_NA|2015/01/01:0.0247880820,(KEXV01035751|BR|ST_NA|Cluster_NA|2016/01/01:0.0231151949,(E2264-MASZ|MEX|ST_3|Cluster_NA|2015/01/01:0.0131505516,(E5896-DRR|MEX|ST_3|Cluster_NA|2018/01/01:0.0000068045,E6857-SFR|MEX|ST_3|Cluster_NA|2018/01/01:0.0062919642):0.0092365480):0.0241330272):0.0072685075):0.0032725038,KF700955|BR|ST_NA|Cluster_NA|2011/01/01:0.0299017672):0.0024862030):0.0000065826,((KEXV01039056|BR|ST_NA|Cluster_NA|2017/01/01:0.0308008819,KEXV01046487|BR|ST_NA|Cluster_NA|2017/01/01:0.0274837140):0.0021668822,(KEXV01043113|BR|ST_NA|Cluster_NA|2016/01/01:0.0295183942,KEXV01045575|BR|ST_NA|Cluster_NA|2017/01/01:0.0292700787):0.0088001167):0.0089869726):0.0005036692,((((((((((((CEC-19-0523|MEX|ST_2|Cluster_NA|2019/10/10:0.0105529219,(E3538-LBRG|MEX|ST_3|Cluster_NA|2017/01/01:0.0009243571,(E3664-JLCM|MEX|ST_3|Cluster_NA|2017/01/01:0.0019337076,E3666-APF|MEX|ST_3|Cluster_NA|2017/01/01:0.0000027755):0.0018824179):0.0034672530):0.0030431777,E1897-CCM|MEX|ST_1|Cluster_NA|2015/01/01:0.0014783123):0.0038296244,CEC-21-5911|MEX|ST_1|Cluster_NA|2021/12/13:0.0128168869):0.0066853442,CEC-20-1939|MEX|ST_1|Cluster_NA|2020/11/04:0.0175088594):0.0097284160,KEXV01045001|BR|ST_NA|Cluster_NA|2017/01/01:0.0325215980):0.0171330911,((((KEXV01032028|BR|ST_NA|Cluster_NA|2017/01/01:0.0095896344,KT737312|BR|ST_NA|Cluster_NA|2014/01/01:0.0021004561):0.0130106182,KT737330|BR|ST_NA|Cluster_NA|2014/01/01:0.0205785890):0.0237940827,KEXV01036605|BR|ST_NA|Cluster_NA|2017/01/01:0.0489422430):0.0021239292,KEXV01037333|BR|ST_NA|Cluster_NA|2017/01/01:0.0328974805):0.0000066065):0.0020028697,((KEXV01031535|BR|ST_NA|Cluster_NA|2016/01/01:0.0425133301,(KEXV01044337|BR|ST_NA|Cluster_NA|2016/01/01:0.0308954194,MK922969|US|ST_NA|Cluster_NA|2018/01/01:0.0235088515):0.0118744562):0.0010851200,(KEXV01031839|BR|ST_NA|Cluster_NA|2017/01/01:0.0389423184,KEXV01034817|BR|ST_NA|Cluster_NA|2016/01/01:0.0236242801):0.0203921846):0.0045246172):0.0040151348,(MH354926|US|ST_NA|Cluster_NA|2013/01/01:0.0218997931,MK580230|US|ST_NA|Cluster_NA|2017/01/01:0.0275564912):0.0030688973):0.0013839100,((KC473831|US|ST_NA|Cluster_NA|2011/01/01:0.0264204621,(KEXV01034704|BR|ST_NA|Cluster_NA|2016/01/01:0.0703856119,(KEXV01036089|BR|ST_NA|Cluster_NA|2016/01/01:0.0371325526,KEXV01046865|BR|ST_NA|Cluster_NA|2017/01/01:0.0316160995):0.0148803457):0.0053704797):0.0056257899,((MG942745|US|ST_NA|Cluster_NA|2013/01/01:0.0270525385,E1816-MALR|MEX|ST_1|Cluster_NA|2015/01/01:0.0353809512):0.0050827166,(E1181-RGV|MEX|ST_3|Cluster_NA|2013/01/01:0.0043567227,E1370-CADM|MEX|ST_3|Cluster_NA|2014/01/01:0.0024508823):0.0244265350):0.0051938380):0.0027733075):0.0005669402,(E4202-DGS|MEX|ST_3|Cluster_NA|2017/01/01:0.0249167796,E4460-PGDG|MEX|ST_3|Cluster_NA|2017/01/01:0.0295811337):0.0050170757):0.0000065898,((((((KEXV01002701|BR|ST_NA|Cluster_NA|2015/01/01:0.0442921865,E5997-JMHH|MEX|ST_3|Cluster_NA|2018/01/01:0.0239623823):0.0061046473,(KEXV01033433|BR|ST_NA|Cluster_NA|2017/01/01:0.0250533762,((MF456583|US|ST_NA|Cluster_NA|2013/01/01:0.0032288863,MG942673|US|ST_NA|Cluster_NA|2013/01/01:0.0161019054):0.0111641014,(G-0127|GUA|ST_NA|Cluster_NA|2011/01/01:0.0082401894,((G-0556|GUA|ST_NA|Cluster_NA|2012/01/01:0.0091748547,(G-1611|GUA|ST_NA|Cluster_NA|2015/01/01:0.0052246290,(G-1735|GUA|ST_NA|Cluster_NA|2016/01/01:0.0078606763,G-1744|GUA|ST_NA|Cluster_NA|2016/01/01:0.0041860742):0.0025564197):0.0027262062):0.0014339650,G-0957|GUA|ST_NA|Cluster_NA|2013/01/01:0.0079107262):0.0020003748):0.0042438862):0.0150696968):0.0063117449):0.0006518034,(KEXV01044480|BR|ST_NA|Cluster_NA|2016/01/01:0.0329674640,KJ598561|US|ST_NA|Cluster_NA|2012/01/01:0.0292946512):0.0098701250):0.0017647062,((KEXV01036001|BR|ST_NA|Cluster_NA|2016/01/01:0.0217985187,MG941985|US|ST_NA|Cluster_NA|2011/01/01:0.0324655434):0.0037598535,((MG942115|US|ST_NA|Cluster_NA|2011/01/01:0.0281332148,MK330099|US|ST_NA|Cluster_NA|2015/01/01:0.0076330921):0.0143708560,KY036824|US|ST_NA|Cluster_NA|2011/01/01:0.0337652892):0.0000069868):0.0030329958):0.0011031642,((KEXV01030845|BR|ST_NA|Cluster_NA|2015/01/01:0.0204736581,((KEXV01037841|BR|ST_NA|Cluster_NA|2016/01/01:0.0061354438,KEXV01037876|BR|ST_NA|Cluster_NA|2016/01/01:0.0030361003):0.0395316634,KEXV01037934|BR|ST_NA|Cluster_NA|2016/01/01:0.0078932822):0.0033350027):0.0211207499,(MF456016|US|ST_NA|Cluster_NA|2013/01/01:0.0262848569,MF456498|US|ST_NA|Cluster_NA|2013/01/01:0.0346202460):0.0060729974):0.0103164455):0.0030900164,((((KEXV01034307|BR|ST_NA|Cluster_NA|2016/01/01:0.0371444067,KEXV01036411|BR|ST_NA|Cluster_NA|2017/01/01:0.0319349316):0.0135046454,P-549-RAS|PAN|ST_NA|Cluster_NA|2015/01/01:0.0322277182):0.0046901312,(P-377-MP|PAN|ST_NA|Cluster_NA|2014/01/01:0.0021723627,P-578-EV|PAN|ST_NA|Cluster_NA|2016/01/01:0.0046798096):0.0204768476):0.0048903846,(KY036010|US|ST_NA|Cluster_NA|2012/01/01:0.0240353763,E0657-DGR|MEX|ST_3|Cluster_NA|2012/01/01:0.0302756069):0.0014935206):0.0042223470):0.0011666701):0.0043466510,((KEXV01002443|BR|ST_NA|Cluster_NA|2015/01/01:0.0551677665,KEXV01032632|BR|ST_NA|Cluster_NA|2017/01/01:0.0283456563):0.0091973323,(((KEXV01012165|BR|ST_NA|Cluster_NA|2015/01/01:0.0326460893,KEXV01035794|BR|ST_NA|Cluster_NA|2016/01/01:0.0021369346):0.0125258219,KEXV01043172|BR|ST_NA|Cluster_NA|2016/01/01:0.0336908639):0.0036247600,((KEXV01045448|BR|ST_NA|Cluster_NA|2017/01/01:0.0197950624,KEXV01046031|BR|ST_NA|Cluster_NA|2017/01/01:0.0030135467):0.0356936030,KEXV01046652|BR|ST_NA|Cluster_NA|2017/01/01:0.0366769947):0.0060871553):0.0000067150):0.0080313402):0.0004081409):0.0000065961):0.0000059921,(KEXV01044573|BR|ST_NA|Cluster_NA|2016/01/01:0.0388487755,KEXV01045685|BR|ST_NA|Cluster_NA|2017/01/01:0.0122370961):0.0107697165):0.0005868352,(((((((JQ689646|VE|ST_NA|Cluster_NA|2011/01/01:0.0332502899,KEXV01043444|BR|ST_NA|Cluster_NA|2016/01/01:0.0418616287):0.0065076501,E1726-GMV|MEX|ST_1|Cluster_NA|2014/01/01:0.0425780450):0.0027753174,E4336-HAUG|MEX|ST_3|Cluster_NA|2017/01/01:0.0337026813):0.0031556489,(KEXV01039033|BR|ST_NA|Cluster_NA|2017/01/01:0.0447642690,MH354943|US|ST_NA|Cluster_NA|2013/01/01:0.0275961597):0.0044194601):0.0031710359,((((((KEXV01002424|BR|ST_NA|Cluster_NA|2015/01/01:0.0115509651,(KEXV01033294|BR|ST_NA|Cluster_NA|2016/01/01:0.0081009589,MN509130|BR|ST_NA|Cluster_NA|2014/01/01:0.0105976585):0.0002179519):0.0000056389,KEXV01033406|BR|ST_NA|Cluster_NA|2016/01/01:0.0230007551):0.0010921164,((KEXV01002435|BR|ST_NA|Cluster_NA|2015/01/01:0.0170243539,KEXV01033754|BR|ST_NA|Cluster_NA|2017/01/01:0.0189241984):0.0053493624,KEXV01007072|BR|ST_NA|Cluster_NA|2014/01/01:0.0240674753):0.0103137972):0.0127432118,KEXV01002456|BR|ST_NA|Cluster_NA|2015/01/01:0.0293280733):0.0199717926,(KEXV01044594|BR|ST_NA|Cluster_NA|2016/01/01:0.0387999849,KEXV01045289|BR|ST_NA|Cluster_NA|2017/01/01:0.0325843752):0.0059392602):0.0004132712,(KEXV01008239|BR|ST_NA|Cluster_NA|2014/01/01:0.0278716624,(KEXV01036772|BR|ST_NA|Cluster_NA|2016/01/01:0.0029000068,KEXV01036972|BR|ST_NA|Cluster_NA|2016/01/01:0.0075499799):0.0355042448):0.0052926540):0.0000078191):0.0033781059,((KEXV01044921|BR|ST_NA|Cluster_NA|2017/01/01:0.0342560880,E2195-AAAH|MEX|ST_1|Cluster_NA|2015/01/01:0.0436922301):0.0074076859,KEXV01045048|BR|ST_NA|Cluster_NA|2017/01/01:0.0358523470):0.0007976518):0.0021267636,((KEXV01036204|BR|ST_NA|Cluster_NA|2017/01/01:0.0265847267,KEXV01045340|BR|ST_NA|Cluster_NA|2017/01/01:0.0206292134):0.0085227278,KEXV01038950|BR|ST_NA|Cluster_NA|2016/01/01:0.0175207511):0.0027971755):0.0015756138):0.0005741083,KEXV01041550|BR|ST_NA|Cluster_NA|2017/01/01:0.0144285356):0.0017505900,(((((KEXV01002454|BR|ST_NA|Cluster_NA|2015/01/01:0.0209029635,((MF456162|US|ST_NA|Cluster_NA|2013/01/01:0.0050555991,MF456280|US|ST_NA|Cluster_NA|2012/01/01:0.0080119255):0.0041584023,MF456166|US|ST_NA|Cluster_NA|2011/01/01:0.0045120371):0.0302962821):0.0085831979,((KEXV01037316|BR|ST_NA|Cluster_NA|2017/01/01:0.0381969380,KEXV01041845|BR|ST_NA|Cluster_NA|2017/01/01:0.0530447650):0.0023474823,KEXV01046603|BR|ST_NA|Cluster_NA|2017/01/01:0.0327257147):0.0076734577):0.0027381555,((KEXV01035691|BR|ST_NA|Cluster_NA|2017/01/01:0.0204567590,E3477-LAMR|MEX|ST_3|Cluster_NA|2017/01/01:0.0319536741):0.0050292368,MG943369|US|ST_NA|Cluster_NA|2015/01/01:0.0211926625):0.0000078265):0.0046170625,((((KU190623|CA|ST_NA|Cluster_NA|2012/01/01:0.0010194038,KU190745|CA|ST_NA|Cluster_NA|2013/01/01:0.0000027755):0.0062117345,KU190788|CA|ST_NA|Cluster_NA|2013/01/01:0.0000493033):0.0229426726,((MG942233|US|ST_NA|Cluster_NA|2011/01/01:0.0052871133,MK922903|US|ST_NA|Cluster_NA|2018/01/01:0.0118952291):0.0130388758,MH353332|US|ST_NA|Cluster_NA|2012/01/01:0.0196810281):0.0188697883):0.0023469230,MF455940|US|ST_NA|Cluster_NA|2012/01/01:0.0221690298):0.0045861131):0.0006653854,KU190629|CA|ST_NA|Cluster_NA|2012/01/01:0.0098035240):0.0027755366):0.0000065826,(((((KC470339|US|ST_NA|Cluster_NA|2011/01/01:0.0420402611,MF456679|US|ST_NA|Cluster_NA|2015/01/01:0.0228655477):0.0034037164,MF456020|US|ST_NA|Cluster_NA|2014/01/01:0.0102845019):0.0005654427,(KEXV01045220|BR|ST_NA|Cluster_NA|2017/01/01:0.0543790541,((KJ723087|US|ST_NA|Cluster_NA|2012/01/01:0.0150909709,KJ723328|US|ST_NA|Cluster_NA|2012/01/01:0.0118975668):0.0050996953,MG943449|US|ST_NA|Cluster_NA|2015/01/01:0.0257783870):0.0089696676):0.0053977069):0.0031459122,(KEXV01034926|BR|ST_NA|Cluster_NA|2016/01/01:0.0226897073,(E6720-JRRT|MEX|ST_3|Cluster_NA|2018/01/01:0.0000027755,E6721-SCV|MEX|ST_3|Cluster_NA|2018/01/01:0.0000027755):0.0084526303):0.0031584685):0.0038100693,((KEXV01032740|BR|ST_NA|Cluster_NA|2017/01/01:0.0413017682,KEXV01039332|BR|ST_NA|Cluster_NA|2017/01/01:0.0359072712):0.0033898583,((((KJ474249|PA|ST_NA|Cluster_NA|2011/01/01:0.0116583964,P-462-ED|PAN|ST_NA|Cluster_NA|2015/01/01:0.0072704145):0.0366571084,((KJ474406|PA|ST_NA|Cluster_NA|2012/01/01:0.0163258813,P-322-AL|PAN|ST_NA|Cluster_NA|2014/01/01:0.0029924439):0.0246361307,P-365-FZ|PAN|ST_NA|Cluster_NA|2014/01/01:0.0249726558):0.0013213926):0.0030921952,((((KJ474521|PA|ST_NA|Cluster_NA|2012/01/01:0.0000027755,P-171-LC|PAN|ST_NA|Cluster_NA|2012/01/01:0.0000027755):0.0230988153,P-371-IA|PAN|ST_NA|Cluster_NA|2014/01/01:0.0110773033):0.0017540949,MG982915|PA|ST_NA|Cluster_NA|2016/01/01:0.0177490131):0.0062041293,P-291-AB|PAN|ST_NA|Cluster_NA|2013/01/01:0.0223460434):0.0012713504):0.0100614733,(((KJ474259|PA|ST_NA|Cluster_NA|2011/01/01:0.0346551299,(KJ474457|PA|ST_NA|Cluster_NA|2012/01/01:0.0254283603,(P-572-JM|PAN|ST_NA|Cluster_NA|2016/01/01:0.0000027755,P-573-JJB|PAN|ST_NA|Cluster_NA|2016/01/01:0.0083760016):0.0215262314):0.0147004498):0.0000056965,KJ474640|PA|ST_NA|Cluster_NA|2013/01/01:0.0165352133):0.0000064835,KJ474617|PA|ST_NA|Cluster_NA|2013/01/01:0.0291542560):0.0034597010):0.0077446351):0.0028385065):0.0029094394):0.0000075512,(KEXV01034521|BR|ST_NA|Cluster_NA|2016/01/01:0.0166620094,KEXV01038994|BR|ST_NA|Cluster_NA|2016/01/01:0.0061491087):0.0044380000):0.0009850346,((((((KEXV01008785|BR|ST_NA|Cluster_NA|2015/01/01:0.0220116090,KEXV01014589|BR|ST_NA|Cluster_NA|2014/01/01:0.0265279408):0.0025455119,E3819-SG|MEX|ST_3|Cluster_NA|2017/01/01:0.0381038557):0.0072000049,MZ922538|US|ST_NA|Cluster_NA|2016/01/01:0.0207126214):0.0018992599,MF456201|US|ST_NA|Cluster_NA|2012/01/01:0.0176192343):0.0034032225,(((((((((KEXV01033145|BR|ST_NA|Cluster_NA|2017/01/01:0.0242767496,KEXV01046219|BR|ST_NA|Cluster_NA|2017/01/01:0.0268508248):0.0034381961,(KEXV01035373|BR|ST_NA|Cluster_NA|2017/01/01:0.0255812339,KEXV01043018|BR|ST_NA|Cluster_NA|2016/01/01:0.0194829156):0.0059913442):0.0155515876,(KEXV01038685|BR|ST_NA|Cluster_NA|2016/01/01:0.0233794035,KEXV01045671|BR|ST_NA|Cluster_NA|2017/01/01:0.0203669061):0.0007801584):0.0048114080,((KEXV01033238|BR|ST_NA|Cluster_NA|2017/01/01:0.0420250696,KEXV01039686|BR|ST_NA|Cluster_NA|2017/01/01:0.0192803481):0.0138141470,MF456861|US|ST_NA|Cluster_NA|2012/01/01:0.0242293702):0.0001818149):0.0026325333,(MG942300|US|ST_NA|Cluster_NA|2012/01/01:0.0237474622,((E0032-MMB|MEX|ST_2|Cluster_NA|2011/01/01:0.0078611450,E1133-JVN|MEX|ST_2|Cluster_NA|2013/01/01:0.0058727211):0.0034237368,E4593-LARL|MEX|ST_3|Cluster_NA|2017/01/01:0.0221610151):0.0123389300):0.0030728348):0.0000065826,(MF455934|US|ST_NA|Cluster_NA|2013/01/01:0.0207170488,MG942638|US|ST_NA|Cluster_NA|2013/01/01:0.0105836739):0.0018404242):0.0026043974,(MF456659|US|ST_NA|Cluster_NA|2013/01/01:0.0203199757,((MH354899|US|ST_NA|Cluster_NA|2013/01/01:0.0000027755,MH354903|US|ST_NA|Cluster_NA|2013/01/01:0.0041843461):0.0006397857,MH355020|US|ST_NA|Cluster_NA|2015/01/01:0.0018955477):0.0399896490):0.0067040099):0.0018048387,(MK922948|US|ST_NA|Cluster_NA|2018/01/01:0.0200859116,MW924812|US|ST_NA|Cluster_NA|2012/01/01:0.0318761841):0.0068959839):0.0000066556,MF456719|US|ST_NA|Cluster_NA|2012/01/01:0.0137365997):0.0000077006):0.0027977891,((((KJ722862|US|ST_NA|Cluster_NA|2011/01/01:0.0051090708,(MK922860|US|ST_NA|Cluster_NA|2018/01/01:0.0016495255,MK922960|US|ST_NA|Cluster_NA|2018/01/01:0.0036837813):0.0097898976):0.0071204245,KU190703|CA|ST_NA|Cluster_NA|2012/01/01:0.0098588110):0.0171148046,MH354485|US|ST_NA|Cluster_NA|2011/01/01:0.0319408922):0.0054610544,(MF456335|US|ST_NA|Cluster_NA|2011/01/01:0.0269639642,((MK580189|US|ST_NA|Cluster_NA|2017/01/01:0.0240928964,E5386-MSGG|MEX|ST_3|Cluster_NA|2017/01/01:0.0233231082):0.0117173021,E2424-JRHP|MEX|ST_3|Cluster_NA|2015/01/01:0.0214845625):0.0085199607):0.0000065326):0.0040233992):0.0021913781):0.0000065826,((((((KEXV01007159|BR|ST_NA|Cluster_NA|2014/01/01:0.0011445358,KEXV01035393|BR|ST_NA|Cluster_NA|2017/01/01:0.0032802598):0.0311132724,(KEXV01034228|BR|ST_NA|Cluster_NA|2016/01/01:0.0316123169,KEXV01034297|BR|ST_NA|Cluster_NA|2016/01/01:0.0325595737):0.0109952975):0.0012198105,KEXV01012276|BR|ST_NA|Cluster_NA|2015/01/01:0.0388544593):0.0077361243,((((KEXV01007727|BR|ST_NA|Cluster_NA|2014/01/01:0.0000027755,KY581478|BR|ST_NA|Cluster_NA|2014/01/01:0.0000027755):0.0160623032,KEXV01034952|BR|ST_NA|Cluster_NA|2016/01/01:0.0344570370):0.0070162706,KEXV01046598|BR|ST_NA|Cluster_NA|2017/01/01:0.0239991915):0.0053370749,(((KEXV01008820|BR|ST_NA|Cluster_NA|2015/01/01:0.0378826354,((((KEXV01029880|BR|ST_NA|Cluster_NA|2015/01/01:0.0162777438,KEXV01040091|BR|ST_NA|Cluster_NA|2017/01/01:0.0066855771):0.0014027867,KEXV01040113|BR|ST_NA|Cluster_NA|2017/01/01:0.0198970493):0.0011222793,KEXV01033841|BR|ST_NA|Cluster_NA|2016/01/01:0.0158817611):0.0171759133,KEXV01038297|BR|ST_NA|Cluster_NA|2016/01/01:0.0301072645):0.0056419686):0.0027887317,(KEXV01036025|BR|ST_NA|Cluster_NA|2016/01/01:0.0211736281,KEXV01036429|BR|ST_NA|Cluster_NA|2017/01/01:0.0163636989):0.0095894846):0.0024827403,(KEXV01014636|BR|ST_NA|Cluster_NA|2014/01/01:0.0226282598,((((KEXV01014822|BR|ST_NA|Cluster_NA|2014/01/01:0.0080071809,KEXV01043666|BR|ST_NA|Cluster_NA|2016/01/01:0.0112279471):0.0043607016,(KEXV01045966|BR|ST_NA|Cluster_NA|2017/01/01:0.0030763831,KEXV01011857|BR|ST_NA|Cluster_NA|2015/01/01:0.0089434353):0.0012296417):0.0010623215,KEXV01043033|BR|ST_NA|Cluster_NA|2016/01/01:0.0042002165):0.0044725651,(KEXV01015996|BR|ST_NA|Cluster_NA|2015/01/01:0.0064482155,KEXV01045812|BR|ST_NA|Cluster_NA|2017/01/01:0.0091735100):0.0014799841):0.0133954650):0.0197710446):0.0013225888):0.0041659419):0.0000075542,(KEXV01009056|BR|ST_NA|Cluster_NA|2015/01/01:0.0273307582,(KEXV01046566|BR|ST_NA|Cluster_NA|2017/01/01:0.0219208781,MH355259|US|ST_NA|Cluster_NA|2015/01/01:0.0187438354):0.0082875231):0.0020337092):0.0027033648,(((((KEXV01008243|BR|ST_NA|Cluster_NA|2014/01/01:0.0350268095,MG942541|US|ST_NA|Cluster_NA|2012/01/01:0.0229980874):0.0001506518,KEXV01033580|BR|ST_NA|Cluster_NA|2016/01/01:0.0161712412):0.0060533008,MG942471|US|ST_NA|Cluster_NA|2012/01/01:0.0241514638):0.0027683425,((KEXV01038981|BR|ST_NA|Cluster_NA|2016/01/01:0.0070753325,KEXV01039633|BR|ST_NA|Cluster_NA|2017/01/01:0.0248718059):0.0138149450,E6636-AALN|MEX|ST_3|Cluster_NA|2018/01/01:0.0291323982):0.0063069821):0.0013600055,(MH354750|US|ST_NA|Cluster_NA|2012/01/01:0.0167292859,(MH354808|US|ST_NA|Cluster_NA|2013/01/01:0.0276299390,E3655-FJGR|MEX|ST_3|Cluster_NA|2017/01/01:0.0489450929):0.0078479057):0.0032205659):0.0029851998):0.0011098000):0.0000081075,((((CEC-22-8778|MEX|ST_2|Cluster_NA|2022/08/29:0.0309858719,(MK330072|US|ST_NA|Cluster_NA|2013/01/01:0.0172767354,E0565-GGA|MEX|ST_3|Cluster_NA|2012/01/01:0.0316838235):0.0014107700):0.0014960394,KEXV01036029|BR|ST_NA|Cluster_NA|2016/01/01:0.0156974166):0.0050963472,(((((KEXV01006977|BR|ST_NA|Cluster_NA|2014/01/01:0.0275387864,(KEXV01038813|BR|ST_NA|Cluster_NA|2016/01/01:0.0083579827,KEXV01039821|BR|ST_NA|Cluster_NA|2017/01/01:0.0181181134):0.0253238507):0.0066340804,(((KEXV01031354|BR|ST_NA|Cluster_NA|2015/01/01:0.0018817609,KEXV01038295|BR|ST_NA|Cluster_NA|2016/01/01:0.0036757249):0.0224419658,KEXV01038356|BR|ST_NA|Cluster_NA|2016/01/01:0.0095565306):0.0411638268,(KEXV01038639|BR|ST_NA|Cluster_NA|2016/01/01:0.0541552893,KEXV01039799|BR|ST_NA|Cluster_NA|2017/01/01:0.0403276371):0.0027435344):0.0018939098):0.0049825505,(((KEXV01009155|BR|ST_NA|Cluster_NA|2015/01/01:0.0000027755,KEXV01038321|BR|ST_NA|Cluster_NA|2016/01/01:0.0000027755):0.0282262384,(KEXV01039787|BR|ST_NA|Cluster_NA|2017/01/01:0.0290083280,KEXV01039819|BR|ST_NA|Cluster_NA|2017/01/01:0.0243417899):0.0000056488):0.0077739028,(MF456264|US|ST_NA|Cluster_NA|2014/01/01:0.0249500076,MG943732|US|ST_NA|Cluster_NA|2016/01/01:0.0328872039):0.0078602843):0.0053283812):0.0000056443,(KEXV01008689|BR|ST_NA|Cluster_NA|2015/01/01:0.0025194895,KEXV01039256|BR|ST_NA|Cluster_NA|2017/01/01:0.0146233179):0.0255361029):0.0043192121,(KEXV01044498|BR|ST_NA|Cluster_NA|2016/01/01:0.0105843472,MK580277|US|ST_NA|Cluster_NA|2016/01/01:0.0119105801):0.0059403617):0.0037906269):0.0005929360,(((((((KEXV01007094|BR|ST_NA|Cluster_NA|2014/01/01:0.0428743417,((KEXV01039879|BR|ST_NA|Cluster_NA|2016/01/01:0.0238002122,KEXV01039944|BR|ST_NA|Cluster_NA|2017/01/01:0.0241617098):0.0054219098,((KEXV01039949|BR|ST_NA|Cluster_NA|2017/01/01:0.0060117816,KEXV01039995|BR|ST_NA|Cluster_NA|2017/01/01:0.0315899070):0.0032709349,KEXV01039979|BR|ST_NA|Cluster_NA|2017/01/01:0.0179412835):0.0197598332):0.0119117457):0.0012729478,(KEXV01034802|BR|ST_NA|Cluster_NA|2016/01/01:0.0175746198,KEXV01037481|BR|ST_NA|Cluster_NA|2016/01/01:0.0239474538):0.0074697714):0.0000073072,((KEXV01032109|BR|ST_NA|Cluster_NA|2016/01/01:0.0460712484,KEXV01032417|BR|ST_NA|Cluster_NA|2016/01/01:0.0269598085):0.0151689831,((KEXV01038664|BR|ST_NA|Cluster_NA|2016/01/01:0.0549946840,KEXV01046373|BR|ST_NA|Cluster_NA|2017/01/01:0.0280476041):0.0154554723,KEXV01042778|BR|ST_NA|Cluster_NA|2016/01/01:0.0291235533):0.0017886151):0.0067133068):0.0045577292,((KEXV01035385|BR|ST_NA|Cluster_NA|2017/01/01:0.0315825576,(KEXV01038674|BR|ST_NA|Cluster_NA|2016/01/01:0.0461290276,KEXV01046502|BR|ST_NA|Cluster_NA|2017/01/01:0.0340550011):0.0004560588):0.0036946489,((KJ474214|PA|ST_NA|Cluster_NA|2011/01/01:0.0058238503,KJ474580|PA|ST_NA|Cluster_NA|2013/01/01:0.0151211410):0.0009645585,KJ474442|PA|ST_NA|Cluster_NA|2012/01/01:0.0225297723):0.0230633997):0.0021084075):0.0032874347,(((((KEXV01014429|BR|ST_NA|Cluster_NA|2014/01/01:0.0289347655,KEXV01039563|BR|ST_NA|Cluster_NA|2017/01/01:0.0365028370):0.0020862121,((KEXV01032477|BR|ST_NA|Cluster_NA|2017/01/01:0.0196593474,KEXV01032530|BR|ST_NA|Cluster_NA|2017/01/01:0.0077613886):0.0069620207,(KEXV01032758|BR|ST_NA|Cluster_NA|2017/01/01:0.0075197823,KEXV01044809|BR|ST_NA|Cluster_NA|2016/01/01:0.0150566252):0.0035974239):0.0017312057):0.0054696216,(((((KEXV01015802|BR|ST_NA|Cluster_NA|2015/01/01:0.0032473308,KEXV01045463|BR|ST_NA|Cluster_NA|2017/01/01:0.0110742726):0.0064517182,KEXV01044381|BR|ST_NA|Cluster_NA|2016/01/01:0.0069654799):0.0205024920,(((((KEXV01032826|BR|ST_NA|Cluster_NA|2016/01/01:0.0213893909,KEXV01033492|BR|ST_NA|Cluster_NA|2017/01/01:0.0260084455):0.0051373092,KEXV01037319|BR|ST_NA|Cluster_NA|2017/01/01:0.0275555548):0.0000065898,(KEXV01033013|BR|ST_NA|Cluster_NA|2016/01/01:0.0154652659,KEXV01033094|BR|ST_NA|Cluster_NA|2017/01/01:0.0107297347):0.0013751626):0.0071474581,KEXV01043307|BR|ST_NA|Cluster_NA|2016/01/01:0.0172702348):0.0023585256,KEXV01046381|BR|ST_NA|Cluster_NA|2017/01/01:0.0195081938):0.0034071033):0.0000063916,(KEXV01015998|BR|ST_NA|Cluster_NA|2015/01/01:0.0184733795,KEXV01044698|BR|ST_NA|Cluster_NA|2016/01/01:0.0125185388):0.0072664091):0.0048469814,KEXV01016297|BR|ST_NA|Cluster_NA|2015/01/01:0.0146168821):0.0099969407):0.0027211279,(((KEXV01032107|BR|ST_NA|Cluster_NA|2016/01/01:0.0129648436,KEXV01032215|BR|ST_NA|Cluster_NA|2016/01/01:0.0276061017):0.0030300199,KEXV01032183|BR|ST_NA|Cluster_NA|2016/01/01:0.0161865945):0.0092437484,(KEXV01032457|BR|ST_NA|Cluster_NA|2016/01/01:0.0409257519,KEXV01037042|BR|ST_NA|Cluster_NA|2016/01/01:0.0256417814):0.0000066810):0.0025505857):0.0088164722,(KEXV01043321|BR|ST_NA|Cluster_NA|2016/01/01:0.0167751730,KEXV01043559|BR|ST_NA|Cluster_NA|2016/01/01:0.0266424845):0.0040939077):0.0006261711):0.0117636183,((((((KEXV01009180|BR|ST_NA|Cluster_NA|2015/01/01:0.0338456416,KEXV01031050|BR|ST_NA|Cluster_NA|2015/01/01:0.0278081695):0.0079939317,(KT998264|GF|ST_NA|Cluster_NA|2012/01/01:0.0303174766,(E3473-MJG|MEX|ST_3|Cluster_NA|2017/01/01:0.0100587650,E5308-MAKC|MEX|ST_3|Cluster_NA|2017/01/01:0.0044387629):0.0341301584):0.0083395356):0.0029426278,((KEXV01009368|BR|ST_NA|Cluster_NA|2015/01/01:0.0232905489,(KEXV01038236|BR|ST_NA|Cluster_NA|2016/01/01:0.0120521985,MK041566|BR|ST_NA|Cluster_NA|2016/01/01:0.0062745341):0.0064517338):0.0192974720,((MF456743|US|ST_NA|Cluster_NA|2012/01/01:0.0133605368,MH354849|US|ST_NA|Cluster_NA|2013/01/01:0.0181628444):0.0026125087,MF456810|US|ST_NA|Cluster_NA|2011/01/01:0.0156216912):0.0106830831):0.0048355275):0.0006681208,(((((((KEXV01029544|BR|ST_NA|Cluster_NA|2015/01/01:0.0224225561,KEXV01036227|BR|ST_NA|Cluster_NA|2017/01/01:0.0250619666):0.0069809818,(((KEXV01031514|BR|ST_NA|Cluster_NA|2016/01/01:0.0073983505,MW545406|BR|ST_NA|Cluster_NA|2018/01/01:0.0083110367):0.0439456827,KEXV01035790|BR|ST_NA|Cluster_NA|2016/01/01:0.0588829694):0.0146765535,KEXV01033852|BR|ST_NA|Cluster_NA|2016/01/01:0.0337216600):0.0057423947):0.0000058374,(KEXV01031883|BR|ST_NA|Cluster_NA|2017/01/01:0.0335569397,(KEXV01032931|BR|ST_NA|Cluster_NA|2016/01/01:0.0069402050,(KEXV01035821|BR|ST_NA|Cluster_NA|2017/01/01:0.0086097855,KEXV01035858|BR|ST_NA|Cluster_NA|2017/01/01:0.0221157247):0.0083320617):0.0076074862):0.0067423220):0.0000065898,KEXV01029607|BR|ST_NA|Cluster_NA|2015/01/01:0.0359062616):0.0010298597,(KEXV01032940|BR|ST_NA|Cluster_NA|2016/01/01:0.0237800740,(KEXV01032986|BR|ST_NA|Cluster_NA|2016/01/01:0.0229009658,KEXV01033098|BR|ST_NA|Cluster_NA|2017/01/01:0.0282106071):0.0203740605):0.0003074362):0.0010405878,((((KEXV01029904|BR|ST_NA|Cluster_NA|2015/01/01:0.0048670569,KEXV01046867|BR|ST_NA|Cluster_NA|2017/01/01:0.0294854880):0.0156492516,(((KEXV01034426|BR|ST_NA|Cluster_NA|2017/01/01:0.0049058398,KF782785|BR|ST_NA|Cluster_NA|2012/01/01:0.0074684590):0.0020385350,MN509116|BR|ST_NA|Cluster_NA|2014/01/01:0.0143652409):0.0014307914,KEXV01036164|BR|ST_NA|Cluster_NA|2016/01/01:0.0295544116):0.0017731494):0.0043977029,KEXV01034335|BR|ST_NA|Cluster_NA|2016/01/01:0.0174279031):0.0057215746,(KEXV01036279|BR|ST_NA|Cluster_NA|2017/01/01:0.0424616969,(KEXV01036322|BR|ST_NA|Cluster_NA|2017/01/01:0.0126246561,KEXV01036454|BR|ST_NA|Cluster_NA|2017/01/01:0.0137790784):0.0203668653):0.0061434484):0.0097836991):0.0000061878,((KEXV01034368|BR|ST_NA|Cluster_NA|2017/01/01:0.0100534666,KEXV01037490|BR|ST_NA|Cluster_NA|2016/01/01:0.0065891950):0.0133557609,KEXV01036452|BR|ST_NA|Cluster_NA|2017/01/01:0.0286150597):0.0000064815):0.0122855831):0.0000056472,((KU190565|CA|ST_NA|Cluster_NA|2011/01/01:0.0053848899,KU190566|CA|ST_NA|Cluster_NA|2011/01/01:0.0051790661):0.0019188146,MG942053|US|ST_NA|Cluster_NA|2011/01/01:0.0075265312):0.0122032555):0.0021390902,(((KEXV01037353|BR|ST_NA|Cluster_NA|2017/01/01:0.0400620524,(MF456958|US|ST_NA|Cluster_NA|2013/01/01:0.0218969400,MG800386|US|ST_NA|Cluster_NA|2012/01/01:0.0320340634):0.0052887035):0.0000078321,(MG800414|US|ST_NA|Cluster_NA|2013/01/01:0.0000027755,MG800429|US|ST_NA|Cluster_NA|2014/01/01:0.0000027755):0.0335634769):0.0025392460,MG800405|US|ST_NA|Cluster_NA|2012/01/01:0.0288002746):0.0056450325):0.0007241346):0.0010555109,((KEXV01008441|BR|ST_NA|Cluster_NA|2015/01/01:0.0238731644,KEXV01039479|BR|ST_NA|Cluster_NA|2017/01/01:0.0210746860):0.0064914802,(((KEXV01032415|BR|ST_NA|Cluster_NA|2016/01/01:0.0376326437,KEXV01036296|BR|ST_NA|Cluster_NA|2017/01/01:0.0203749457):0.0083569526,(MF455921|US|ST_NA|Cluster_NA|2011/01/01:0.0167717383,MF455978|US|ST_NA|Cluster_NA|2015/01/01:0.0188449055):0.0120716641):0.0000059273,MH353418|US|ST_NA|Cluster_NA|2012/01/01:0.0204490529):0.0009676182):0.0025564502):0.0006479564):0.0010349972):0.0000056389,((((((((((((CEC-19-0359|MEX|ST_1|Cluster_NA|2019/09/23:0.0155976260,E5158-DVC|MEX|ST_1|Cluster_NA|2017/01/01:0.0126939634):0.0000058323,CEC-21-2313|MEX|ST_1|Cluster_NA|2021/01/07:0.0257662829):0.0094663749,CEC-21-5085|MEX|ST_1|Cluster_NA|2021/10/04:0.0242406660):0.0138441300,((CEC-20-1089|MEX|ST_1|Cluster_NA|2020/08/07:0.0007581965,CEC-21-4882|MEX|ST_2|Cluster_NA|2021/09/17:0.0023781071):0.0344446265,E2546-MMJ|MEX|ST_1|Cluster_NA|2015/01/01:0.0328580280):0.0032349456):0.0105641446,E2046-JRR|MEX|ST_2|Cluster_NA|2015/01/01:0.0266886146):0.0000072582,(((CEC-19-0992|MEX|ST_1|Cluster_NA|2019/12/06:0.0130741086,CEC-22-6078|MEX|ST_1|Cluster_NA|2022/01/11:0.0040472653):0.0046453157,CEC-21-3798|MEX|ST_1|Cluster_NA|2021/05/27:0.0292013357):0.0056120508,CEC-22-9459|MEX|ST_1|Cluster_NA|2022/11/03:0.0283912704):0.0128475371):0.0012550595,(((CEC-19-0496|MEX|ST_1|Cluster_NA|2019/10/09:0.0172073526,CEC-22-8941|MEX|ST_2|Cluster_NA|2022/09/09:0.0282255059):0.0012719266,(E1985-HLM|MEX|ST_3|Cluster_NA|2015/01/01:0.0279344891,E4733-CGM|MEX|ST_1|Cluster_NA|2017/01/01:0.0423516012):0.0022370848):0.0017421111,(((CEC-22-7315|MEX|ST_1|Cluster_NA|2022/04/28:0.0162011160,(E1693-JPC|MEX|ST_1|Cluster_NA|2014/01/01:0.0095126549,E2995-APP|MEX|ST_1|Cluster_NA|2016/01/01:0.0057473474):0.0023320620):0.0085808163,CEC-22-9165|MEX|ST_1|Cluster_NA|2022/09/30:0.0272341126):0.0210181667,E1472-MON|MEX|ST_3|Cluster_NA|2014/01/01:0.0317232762):0.0014445136):0.0062875818):0.0045662597,((KEXV01009068|BR|ST_NA|Cluster_NA|2015/01/01:0.0204332266,(KEXV01039881|BR|ST_NA|Cluster_NA|2016/01/01:0.0211142528,MF456011|US|ST_NA|Cluster_NA|2012/01/01:0.0173141669):0.0042365113):0.0030359198,((KEXV01038575|BR|ST_NA|Cluster_NA|2016/01/01:0.0365856360,KEXV01039985|BR|ST_NA|Cluster_NA|2017/01/01:0.0418042521):0.0036825795,KEXV01038914|BR|ST_NA|Cluster_NA|2016/01/01:0.0333519534):0.0048344886):0.0039240129):0.0010704100,(MG943297|US|ST_NA|Cluster_NA|2015/01/01:0.0200354123,E7423-MGP|MEX|ST_3|Cluster_NA|2018/01/01:0.0284838858):0.0050083145):0.0001343715,((((CEC-20-1163|MEX|ST_2|Cluster_NA|2020/08/14:0.0054078824,CEC-21-5833|MEX|ST_1|Cluster_NA|2021/12/06:0.0149305200):0.0061833684,CEC-22-8992|MEX|ST_1|Cluster_NA|2022/09/19:0.0262447267):0.0027278200,CEC-21-4105|MEX|ST_2|Cluster_NA|2021/06/24:0.0238416574):0.0238768214,((KEXV01014428|BR|ST_NA|Cluster_NA|2014/01/01:0.0077675017,KEXV01016152|BR|ST_NA|Cluster_NA|2015/01/01:0.0093609937):0.0258797054,MH789647|US|ST_NA|Cluster_NA|2016/01/01:0.0205199511):0.0076268929):0.0032411687):0.0024876464,((((((JX194202|CU|ST_NA|Cluster_NA|2011/01/01:0.0325704975,(KEXV01033970|BR|ST_NA|Cluster_NA|2017/01/01:0.0049557751,MN509110|BR|ST_NA|Cluster_NA|2014/01/01:0.0057999913):0.0272061243):0.0045623419,MH789616|US|ST_NA|Cluster_NA|2016/01/01:0.0248089911):0.0000075542,MH354617|US|ST_NA|Cluster_NA|2012/01/01:0.0182776349):0.0058787526,((KJ680935|US|ST_NA|Cluster_NA|2012/01/01:0.0333702963,MK580188|US|ST_NA|Cluster_NA|2017/01/01:0.0322459986):0.0056632768,MF455725|US|ST_NA|Cluster_NA|2013/01/01:0.0239264661):0.0065002194):0.0000065826,((MG942212|US|ST_NA|Cluster_NA|2011/01/01:0.0088044572,MG943781|US|ST_NA|Cluster_NA|2016/01/01:0.0178993003):0.0170757950,(MH354708|US|ST_NA|Cluster_NA|2012/01/01:0.0291308098,E1824-MCF|MEX|ST_1|Cluster_NA|2015/01/01:0.0258164147):0.0040756252):0.0024980278):0.0019548913,((KEXV01009142|BR|ST_NA|Cluster_NA|2015/01/01:0.0470508325,(((((MG943152|US|ST_NA|Cluster_NA|2014/01/01:0.0016096085,KY037005|US|ST_NA|Cluster_NA|2011/01/01:0.0018717957):0.0014778497,MG943281|US|ST_NA|Cluster_NA|2015/01/01:0.0076655229):0.0033133990,(MG943650|US|ST_NA|Cluster_NA|2016/01/01:0.0022425269,MK922740|US|ST_NA|Cluster_NA|2018/01/01:0.0025726525):0.0026547958):0.0024560727,MG943794|US|ST_NA|Cluster_NA|2016/01/01:0.0082849778):0.0074582678,MN971729|US|ST_NA|Cluster_NA|2017/01/01:0.0130612926):0.0288424267):0.0047167219,((((KEXV01014498|BR|ST_NA|Cluster_NA|2014/01/01:0.0592097073,KEXV01039942|BR|ST_NA|Cluster_NA|2017/01/01:0.0568579771):0.0166057559,(KEXV01031569|BR|ST_NA|Cluster_NA|2016/01/01:0.0339750503,KEXV01036109|BR|ST_NA|Cluster_NA|2016/01/01:0.0255586782):0.0223838929):0.0000057680,MH355212|US|ST_NA|Cluster_NA|2015/01/01:0.0336191920):0.0029411055,MF457238|US|ST_NA|Cluster_NA|2013/01/01:0.0266939121):0.0017650527):0.0041704835):0.0028112804):0.0023297369,(((((((((CEC-19-0864|MEX|ST_1|Cluster_NA|2019/11/20:0.0216996465,(CEC-21-3426|MEX|ST_1|Cluster_NA|2021/04/23:0.0092279823,CEC-22-7899|MEX|ST_2|Cluster_NA|2022/06/09:0.0208887426):0.0090960795):0.0004956787,((((CEC-21-4575|MEX|ST_2|Cluster_NA|2021/08/13:0.0031927099,CEC-22-6788|MEX|ST_2|Cluster_NA|2022/03/14:0.0003392330):0.0010696672,CEC-22-7399|MEX|ST_1|Cluster_NA|2022/05/06:0.0008351212):0.0052478660,((CEC-21-4904|MEX|ST_1|Cluster_NA|2021/09/21:0.0009943755,CEC-21-5590|MEX|ST_1|Cluster_NA|2021/11/18:0.0014147594):0.0049924414,CEC-22-9569|MEX|ST_1|Cluster_NA|2022/11/10:0.0068387588):0.0051984213):0.0070900249,(CEC-22-6305|MEX|ST_1|Cluster_NA|2022/01/31:0.0053428402,CEC-22-9083|MEX|ST_1|Cluster_NA|2022/09/26:0.0012754860):0.0189371726):0.0029758405):0.0011998503,E2529-CAPD|MEX|ST_1|Cluster_NA|2015/01/01:0.0127720615):0.0244394875,(((((KEXV01007642|BR|ST_NA|Cluster_NA|2014/01/01:0.0000027755,KY581387|BR|ST_NA|Cluster_NA|2014/01/01:0.0000027755):0.0342801341,KEXV01046401|BR|ST_NA|Cluster_NA|2017/01/01:0.0286637318):0.0043545325,(KEXV01015878|BR|ST_NA|Cluster_NA|2015/01/01:0.0231665507,KEXV01016171|BR|ST_NA|Cluster_NA|2015/01/01:0.0195113115):0.0057351899):0.0000055725,((((KEXV01008272|BR|ST_NA|Cluster_NA|2014/01/01:0.0130182586,KEXV01039696|BR|ST_NA|Cluster_NA|2017/01/01:0.0158465336):0.0150980546,KEXV01045212|BR|ST_NA|Cluster_NA|2017/01/01:0.0099379150):0.0039682738,KEXV01040507|BR|ST_NA|Cluster_NA|2016/01/01:0.0282373865):0.0006437861,KEXV01046009|BR|ST_NA|Cluster_NA|2017/01/01:0.0160821840):0.0031233285):0.0042571174,((((KEXV01014405|BR|ST_NA|Cluster_NA|2014/01/01:0.0171993110,KEXV01016289|BR|ST_NA|Cluster_NA|2015/01/01:0.0225674853):0.0159825356,KEXV01015248|BR|ST_NA|Cluster_NA|2014/01/01:0.0439780150):0.0000076176,(KEXV01035519|BR|ST_NA|Cluster_NA|2016/01/01:0.0061770593,KEXV01035547|BR|ST_NA|Cluster_NA|2016/01/01:0.0155632695):0.0367716166):0.0054549558,(KEXV01039491|BR|ST_NA|Cluster_NA|2017/01/01:0.0036289270,(KEXV01039667|BR|ST_NA|Cluster_NA|2017/01/01:0.0116338153,KEXV01044895|BR|ST_NA|Cluster_NA|2017/01/01:0.0224218246):0.0041571951):0.0307811771):0.0018922673):0.0003819734):0.0010874112,((KEXV01031484|BR|ST_NA|Cluster_NA|2017/01/01:0.0387714017,(KEXV01032585|BR|ST_NA|Cluster_NA|2017/01/01:0.0333348176,MG942693|US|ST_NA|Cluster_NA|2013/01/01:0.0251154813):0.0077923164):0.0007454643,MK330100|US|ST_NA|Cluster_NA|2015/01/01:0.0288168019):0.0059901283):0.0021759777,(KEXV01035868|BR|ST_NA|Cluster_NA|2017/01/01:0.0398826165,KEXV01038827|BR|ST_NA|Cluster_NA|2016/01/01:0.0340314723):0.0103150271):0.0007201265,((((KEXV01015908|BR|ST_NA|Cluster_NA|2015/01/01:0.0056811911,KEXV01044458|BR|ST_NA|Cluster_NA|2016/01/01:0.0053604771):0.0156207698,((((((KY190191|US|ST_NA|Cluster_NA|2011/01/01:0.0046247984,(MG942377|US|ST_NA|Cluster_NA|2012/01/01:0.0008205595,MG942594|US|ST_NA|Cluster_NA|2012/01/01:0.0048983505):0.0060354443):0.0032421405,MG942964|US|ST_NA|Cluster_NA|2014/01/01:0.0173228470):0.0075982997,((MG941978|US|ST_NA|Cluster_NA|2011/01/01:0.0065917595,(MG942138|US|ST_NA|Cluster_NA|2011/01/01:0.0028915336,MG942170|US|ST_NA|Cluster_NA|2011/01/01:0.0005546177):0.0037592422):0.0006120020,MK922852|US|ST_NA|Cluster_NA|2018/01/01:0.0108407997):0.0053916790):0.0121281302,MK922758|US|ST_NA|Cluster_NA|2018/01/01:0.0116851224):0.0021972434,(MG943553|US|ST_NA|Cluster_NA|2016/01/01:0.0000027755,MG943573|US|ST_NA|Cluster_NA|2016/01/01:0.0053597684):0.0138049219):0.0002257573,MG942391|US|ST_NA|Cluster_NA|2012/01/01:0.0121963504):0.0089650679):0.0000065826,KEXV01039495|BR|ST_NA|Cluster_NA|2017/01/01:0.0213114965):0.0030488170,((((KU190601|CA|ST_NA|Cluster_NA|2012/01/01:0.0074037738,MG942316|US|ST_NA|Cluster_NA|2012/01/01:0.0116526058):0.0011077842,(MG943166|US|ST_NA|Cluster_NA|2014/01/01:0.0242184802,MT743486|US|ST_NA|Cluster_NA|2014/01/01:0.0171305831):0.0021884044):0.0000027755,MF455809|US|ST_NA|Cluster_NA|2011/01/01:0.0140229881):0.0029447933,((MF455868|US|ST_NA|Cluster_NA|2013/01/01:0.0196342061,MF456626|US|ST_NA|Cluster_NA|2011/01/01:0.0290990386):0.0047409739,((KY037067|US|ST_NA|Cluster_NA|2013/01/01:0.0106676964,KY037068|US|ST_NA|Cluster_NA|2013/01/01:0.0131171561):0.0206420784,(((E0978-WJMH|MEX|ST_3|Cluster_NA|2013/01/01:0.0015191648,E3164-EBR|MEX|ST_3|Cluster_NA|2017/01/01:0.0108994186):0.0054025703,E1165-RAVD|MEX|ST_3|Cluster_NA|2013/01/01:0.0122281986):0.0014251010,(E1972-DDM|MEX|ST_3|Cluster_NA|2015/01/01:0.0082079483,E3309-HJVV|MEX|ST_3|Cluster_NA|2017/01/01:0.0042025480):0.0147796566):0.0231050067):0.0051828986):0.0012811794):0.0021168781):0.0000065826):0.0000027755,(((((KEXV01005251|BR|ST_NA|Cluster_NA|2014/01/01:0.0520960880,((((KEXV01005269|BR|ST_NA|Cluster_NA|2014/01/01:0.0467195180,KEXV01016134|BR|ST_NA|Cluster_NA|2015/01/01:0.0529485798):0.0206646641,(KEXV01007058|BR|ST_NA|Cluster_NA|2014/01/01:0.0467213854,KEXV01014621|BR|ST_NA|Cluster_NA|2014/01/01:0.0423420215):0.0078048906):0.0012990228,KEXV01029259|BR|ST_NA|Cluster_NA|2015/01/01:0.0436386490):0.0000076375,((KEXV01032642|BR|ST_NA|Cluster_NA|2017/01/01:0.0588578183,KEXV01037738|BR|ST_NA|Cluster_NA|2016/01/01:0.0728646709):0.0110702271,KEXV01043988|BR|ST_NA|Cluster_NA|2016/01/01:0.0395810131):0.0089006103):0.0057089554):0.0034854459,((KEXV01015245|BR|ST_NA|Cluster_NA|2014/01/01:0.0371957990,KEXV01031001|BR|ST_NA|Cluster_NA|2015/01/01:0.0293778563):0.0046733592,KEXV01029822|BR|ST_NA|Cluster_NA|2015/01/01:0.0230905535):0.0000078472):0.0089543632,(((((KEXV01033555|BR|ST_NA|Cluster_NA|2016/01/01:0.0219850583,(KEXV01038518|BR|ST_NA|Cluster_NA|2016/01/01:0.0097068296,KEXV01038904|BR|ST_NA|Cluster_NA|2016/01/01:0.0127797887):0.0285142158):0.0127172416,G-0846|GUA|ST_NA|Cluster_NA|2013/01/01:0.0392136019):0.0029640590,(MF456291|US|ST_NA|Cluster_NA|2011/01/01:0.0186704016,MK580290|US|ST_NA|Cluster_NA|2017/01/01:0.0233912229):0.0086300303):0.0006465407,(((MF456002|US|ST_NA|Cluster_NA|2011/01/01:0.0034864393,MF456161|US|ST_NA|Cluster_NA|2015/01/01:0.0042334904):0.0212738629,MF456985|US|ST_NA|Cluster_NA|2012/01/01:0.0179581687):0.0128605380,E4350-ASO|MEX|ST_3|Cluster_NA|2017/01/01:0.0325945691):0.0046622213):0.0018291334,(MF456279|US|ST_NA|Cluster_NA|2011/01/01:0.0270880073,E2777-KSME|MEX|ST_3|Cluster_NA|2016/01/01:0.0299611658):0.0028150042):0.0036279739):0.0010101659,((((((KEXV01029780|BR|ST_NA|Cluster_NA|2015/01/01:0.0186965910,KEXV01036910|BR|ST_NA|Cluster_NA|2016/01/01:0.0092135501):0.0124862905,(KEXV01037210|BR|ST_NA|Cluster_NA|2017/01/01:0.0075649914,KEXV01037219|BR|ST_NA|Cluster_NA|2017/01/01:0.0131828896):0.0009830416):0.0093419291,KEXV01038873|BR|ST_NA|Cluster_NA|2016/01/01:0.0320208656):0.0041195768,(MF455956|US|ST_NA|Cluster_NA|2012/01/01:0.0306835087,(E2509-SCHV|MEX|ST_3|Cluster_NA|2015/01/01:0.0179345306,E6413-YSA|MEX|ST_3|Cluster_NA|2018/01/01:0.0225537692):0.0237596073):0.0069786052):0.0000061219,(MF456959|US|ST_NA|Cluster_NA|2012/01/01:0.0168135277,MF457018|US|ST_NA|Cluster_NA|2012/01/01:0.0229254620):0.0059265017):0.0021822686,((((MF456310|US|ST_NA|Cluster_NA|2011/01/01:0.0067257553,MF457189|US|ST_NA|Cluster_NA|2013/01/01:0.0052811779):0.0255153534,((MF456485|US|ST_NA|Cluster_NA|2013/01/01:0.0020183924,MF456955|US|ST_NA|Cluster_NA|2012/01/01:0.0063725875):0.0107474270,MF457035|US|ST_NA|Cluster_NA|2012/01/01:0.0202009965):0.0019202211):0.0000065898,MF456682|US|ST_NA|Cluster_NA|2011/01/01:0.0184070669):0.0108614818,MG942180|US|ST_NA|Cluster_NA|2011/01/01:0.0211579141):0.0018427590):0.0002145110):0.0007016563,((((KEXV01031202|BR|ST_NA|Cluster_NA|2015/01/01:0.0144047921,KEXV01031869|BR|ST_NA|Cluster_NA|2017/01/01:0.0130698259):0.0034229044,((KEXV01031823|BR|ST_NA|Cluster_NA|2017/01/01:0.0136322353,KEXV01035723|BR|ST_NA|Cluster_NA|2016/01/01:0.0233357464):0.0004105790,(KEXV01035815|BR|ST_NA|Cluster_NA|2016/01/01:0.0110846638,KEXV01035825|BR|ST_NA|Cluster_NA|2017/01/01:0.0109934745):0.0027468933):0.0013098957):0.0093615352,KEXV01031669|BR|ST_NA|Cluster_NA|2016/01/01:0.0357474950):0.0055826632,(((KEXV01036832|BR|ST_NA|Cluster_NA|2016/01/01:0.0262422190,(KEXV01037222|BR|ST_NA|Cluster_NA|2017/01/01:0.0220776504,KEXV01037424|BR|ST_NA|Cluster_NA|2017/01/01:0.0070045904):0.0249854496):0.0275156611,KEXV01039720|BR|ST_NA|Cluster_NA|2017/01/01:0.0394561103):0.0014988401,KEXV01039234|BR|ST_NA|Cluster_NA|2017/01/01:0.0147392396):0.0000065898):0.0088196660):0.0000038684):0.0000075290,((((CEC-21-5721|MEX|ST_1|Cluster_NA|2021/11/29:0.0428585280,MH355258|US|ST_NA|Cluster_NA|2014/01/01:0.0201635866):0.0015074023,KU190658|CA|ST_NA|Cluster_NA|2012/01/01:0.0239485796):0.0047023490,(KEXV01016269|BR|ST_NA|Cluster_NA|2015/01/01:0.0299326970,E6388-JAL|MEX|ST_3|Cluster_NA|2018/01/01:0.0353391149):0.0035843529):0.0005044576,(MF455613|US|ST_NA|Cluster_NA|2012/01/01:0.0196159055,OR737336|US|ST_NA|Cluster_NA|2015/01/01:0.0238567829):0.0042518752):0.0018949987):0.0037190462):0.0012626372):0.0009841514,((((((((((((CEC-21-3019|MEX|ST_2|Cluster_NA|2021/03/22:0.0150074680,E6996-FMD|MEX|ST_3|Cluster_NA|2018/01/01:0.0066951038):0.0273643451,MG943751|US|ST_NA|Cluster_NA|2016/01/01:0.0226203875):0.0051407840,MK922795|US|ST_NA|Cluster_NA|2018/01/01:0.0256843354):0.0034067424,((KEXV01015896|BR|ST_NA|Cluster_NA|2015/01/01:0.0252563400,KEXV01043572|BR|ST_NA|Cluster_NA|2016/01/01:0.0208343839):0.0152339086,(((KEXV01033047|BR|ST_NA|Cluster_NA|2016/01/01:0.0257872997,KEXV01033102|BR|ST_NA|Cluster_NA|2017/01/01:0.0137313501):0.0075756287,KEXV01033140|BR|ST_NA|Cluster_NA|2017/01/01:0.0206166897):0.0219691121,KEXV01043707|BR|ST_NA|Cluster_NA|2016/01/01:0.0303847862):0.0011629349):0.0029901257):0.0000076227,(((KEXV01014521|BR|ST_NA|Cluster_NA|2014/01/01:0.0434727878,((KEXV01041016|BR|ST_NA|Cluster_NA|2016/01/01:0.0183887247,KEXV01041085|BR|ST_NA|Cluster_NA|2016/01/01:0.0189879088):0.0008142767,KEXV01041687|BR|ST_NA|Cluster_NA|2017/01/01:0.0352017716):0.0208194894):0.0011837822,((((KEXV01016399|BR|ST_NA|Cluster_NA|2015/01/01:0.0228077236,KEXV01033164|BR|ST_NA|Cluster_NA|2017/01/01:0.0054477406):0.0137067087,KEXV01032828|BR|ST_NA|Cluster_NA|2016/01/01:0.0094268637):0.0018301041,KEXV01032908|BR|ST_NA|Cluster_NA|2016/01/01:0.0331865444):0.0064402312,KEXV01033115|BR|ST_NA|Cluster_NA|2017/01/01:0.0147983884):0.0293383836):0.0000130513,(KEXV01037118|BR|ST_NA|Cluster_NA|2017/01/01:0.0418469459,KEXV01045330|BR|ST_NA|Cluster_NA|2017/01/01:0.0227830621):0.0085605187):0.0000068339):0.0000027755,KEXV01045951|BR|ST_NA|Cluster_NA|2017/01/01:0.0151066179):0.0034482695,(((((CEC-21-4208|MEX|ST_1|Cluster_NA|2021/07/06:0.0033227956,CEC-21-4757|MEX|ST_2|Cluster_NA|2021/09/02:0.0014056540):0.0020041050,CEC-21-5207|MEX|ST_2|Cluster_NA|2021/10/14:0.0071772472):0.0331489827,(E0971-LFGC|MEX|ST_3|Cluster_NA|2013/01/01:0.0166338168,(E4023-JJCM|MEX|ST_2|Cluster_NA|2017/01/01:0.0090290884,E6354-LFNC|MEX|ST_3|Cluster_NA|2018/01/01:0.0089168466):0.0041887270):0.0310723109):0.0031988938,(KEXV01045954|BR|ST_NA|Cluster_NA|2017/01/01:0.0248097158,E4824-JWML|MEX|ST_3|Cluster_NA|2017/01/01:0.0240212586):0.0032570924):0.0054323773,((CEC-22-9048|MEX|ST_1|Cluster_NA|2022/09/21:0.0355255604,KEXV01030970|BR|ST_NA|Cluster_NA|2015/01/01:0.0403529682):0.0052844620,((((((KEXV01008614|BR|ST_NA|Cluster_NA|2015/01/01:0.0059971575,KEXV01039062|BR|ST_NA|Cluster_NA|2017/01/01:0.0020160850):0.0016082440,KEXV01039167|BR|ST_NA|Cluster_NA|2017/01/01:0.0111665552):0.0026702155,(KEXV01038583|BR|ST_NA|Cluster_NA|2016/01/01:0.0051116937,KX357251|BR|ST_NA|Cluster_NA|2013/01/01:0.0073588585):0.0009037978):0.0009997017,KEXV01039725|BR|ST_NA|Cluster_NA|2017/01/01:0.0096301662):0.0108875763,KEXV01008656|BR|ST_NA|Cluster_NA|2015/01/01:0.0101824688):0.0159784982,KEXV01038795|BR|ST_NA|Cluster_NA|2016/01/01:0.0126756194):0.0097028378):0.0012673640):0.0025694204):0.0009631356,((((((((((KEXV01007109|BR|ST_NA|Cluster_NA|2014/01/01:0.0119133078,KEXV01041998|BR|ST_NA|Cluster_NA|2016/01/01:0.0334407910):0.0095190110,(KEXV01012384|BR|ST_NA|Cluster_NA|2015/01/01:0.0115183135,(((KEXV01035864|BR|ST_NA|Cluster_NA|2017/01/01:0.0054984021,KEXV01040660|BR|ST_NA|Cluster_NA|2016/01/01:0.0182085362):0.0055494609,KEXV01041187|BR|ST_NA|Cluster_NA|2017/01/01:0.0262551046):0.0026408904,(KEXV01041400|BR|ST_NA|Cluster_NA|2017/01/01:0.0360025709,KEXV01046574|BR|ST_NA|Cluster_NA|2017/01/01:0.0148117861):0.0045685362):0.0029468315):0.0000065826):0.0020750336,(KEXV01040237|BR|ST_NA|Cluster_NA|2016/01/01:0.0272441365,KEXV01040274|BR|ST_NA|Cluster_NA|2016/01/01:0.0243843716):0.0028754146):0.0083833632,((((KEXV01016393|BR|ST_NA|Cluster_NA|2015/01/01:0.0292474656,KEXV01046223|BR|ST_NA|Cluster_NA|2017/01/01:0.0072929355):0.0195935130,(KEXV01043313|BR|ST_NA|Cluster_NA|2016/01/01:0.0332463818,KEXV01044876|BR|ST_NA|Cluster_NA|2016/01/01:0.0230593519):0.0008740813):0.0004068138,(KEXV01045499|BR|ST_NA|Cluster_NA|2017/01/01:0.0129590154,KEXV01045713|BR|ST_NA|Cluster_NA|2017/01/01:0.0206683137):0.0168758962):0.0125551283,(KEXV01040781|BR|ST_NA|Cluster_NA|2016/01/01:0.0292227734,KEXV01040968|BR|ST_NA|Cluster_NA|2016/01/01:0.0135667774):0.0225854671):0.0060244243):0.0000065961,(((KEXV01008996|BR|ST_NA|Cluster_NA|2014/01/01:0.0506094774,KEXV01016321|BR|ST_NA|Cluster_NA|2015/01/01:0.0451939494):0.0044905080,(((KEXV01031405|BR|ST_NA|Cluster_NA|2016/01/01:0.0286354331,KY581401|BR|ST_NA|Cluster_NA|2014/01/01:0.0188302242):0.0076937200,KEXV01037381|BR|ST_NA|Cluster_NA|2017/01/01:0.0286783337):0.0120435322,KEXV01046671|BR|ST_NA|Cluster_NA|2017/01/01:0.0224511310):0.0040573858):0.0040437949,((KEXV01033157|BR|ST_NA|Cluster_NA|2017/01/01:0.0174428293,KEXV01044964|BR|ST_NA|Cluster_NA|2017/01/01:0.0281254940):0.0101153482,((KT737317|BR|ST_NA|Cluster_NA|2014/01/01:0.0111070393,KT737320|BR|ST_NA|Cluster_NA|2014/01/01:0.0013489092):0.0215077135,MH354594|US|ST_NA|Cluster_NA|2012/01/01:0.0366522066):0.0033369109):0.0016065471):0.0005450553):0.0010874729,(((KEXV01016132|BR|ST_NA|Cluster_NA|2015/01/01:0.0364204933,KEXV01041284|BR|ST_NA|Cluster_NA|2017/01/01:0.0384508365):0.0099025352,(KP224497|BR|ST_NA|Cluster_NA|2012/01/01:0.0238124651,KP224499|BR|ST_NA|Cluster_NA|2012/01/01:0.0295961666):0.0072480861):0.0027261332,(KEXV01034455|BR|ST_NA|Cluster_NA|2017/01/01:0.0326386575,((KEXV01043769|BR|ST_NA|Cluster_NA|2016/01/01:0.0222123143,MH354692|US|ST_NA|Cluster_NA|2015/01/01:0.0355665410):0.0086336909,(MF456995|US|ST_NA|Cluster_NA|2012/01/01:0.0235149947,MK580313|US|ST_NA|Cluster_NA|2017/01/01:0.0214095740):0.0193807645):0.0005584374):0.0040295184):0.0000063705):0.0000075542,((KEXV01031363|BR|ST_NA|Cluster_NA|2016/01/01:0.0139518089,KEXV01031712|BR|ST_NA|Cluster_NA|2017/01/01:0.0359150525):0.0218076591,(KEXV01038483|BR|ST_NA|Cluster_NA|2016/01/01:0.0126154375,(KX443071|BR|ST_NA|Cluster_NA|2013/01/01:0.0000027755,MN528320|BR|ST_NA|Cluster_NA|2017/01/01:0.0019602962):0.0268856895):0.0078251151):0.0018986998):0.0000058681,((((KEXV01014734|BR|ST_NA|Cluster_NA|2014/01/01:0.0374200715,KEXV01016048|BR|ST_NA|Cluster_NA|2015/01/01:0.0338480426):0.0150865161,KEXV01044880|BR|ST_NA|Cluster_NA|2016/01/01:0.0384008560):0.0117942026,(KEXV01016118|BR|ST_NA|Cluster_NA|2015/01/01:0.0245059597,KEXV01036345|BR|ST_NA|Cluster_NA|2017/01/01:0.0397546178):0.0042833127):0.0026103526,KEXV01032779|BR|ST_NA|Cluster_NA|2017/01/01:0.0232570161):0.0031138776):0.0004231587,(KEXV01038204|BR|ST_NA|Cluster_NA|2017/01/01:0.0242042132,(KEXV01038796|BR|ST_NA|Cluster_NA|2016/01/01:0.0321153990,(KEXV01039253|BR|ST_NA|Cluster_NA|2017/01/01:0.0458599955,MG943776|US|ST_NA|Cluster_NA|2016/01/01:0.0410495995):0.0071777689):0.0031479145):0.0044064375):0.0031215145,(((KEXV01032395|BR|ST_NA|Cluster_NA|2016/01/01:0.0339781155,KEXV01043306|BR|ST_NA|Cluster_NA|2016/01/01:0.0284624238):0.0022176948,KEXV01044254|BR|ST_NA|Cluster_NA|2016/01/01:0.0143092987):0.0025613996,(((KEXV01041662|BR|ST_NA|Cluster_NA|2017/01/01:0.0113273569,KEXV01041805|BR|ST_NA|Cluster_NA|2017/01/01:0.0196234455):0.0079279413,KEXV01040443|BR|ST_NA|Cluster_NA|2016/01/01:0.0604537708):0.0183737658,(((MF457104|US|ST_NA|Cluster_NA|2012/01/01:0.0027952364,MF457355|US|ST_NA|Cluster_NA|2012/01/01:0.0040744024):0.0356327362,MF457388|US|ST_NA|Cluster_NA|2011/01/01:0.0289288931):0.0044535326,(MG942160|US|ST_NA|Cluster_NA|2011/01/01:0.0075066864,MG942533|US|ST_NA|Cluster_NA|2012/01/01:0.0130523174):0.0196368634):0.0033565346):0.0020384571):0.0025505952):0.0008929072):0.0022743533,((((((((CEC-21-4772|MEX|ST_1|Cluster_NA|2021/09/07:0.0387617239,MH354477|US|ST_NA|Cluster_NA|2011/01/01:0.0209747027):0.0044864900,(((MF455575|US|ST_NA|Cluster_NA|2011/01/01:0.0151825983,(MF455915|US|ST_NA|Cluster_NA|2011/01/01:0.0110637669,MF456426|US|ST_NA|Cluster_NA|2012/01/01:0.0099200233):0.0000080258):0.0124936108,(MF456943|US|ST_NA|Cluster_NA|2012/01/01:0.0000027755,MG943387|US|ST_NA|Cluster_NA|2015/01/01:0.0016407316):0.0125684707):0.0071982647,((((((MF455652|US|ST_NA|Cluster_NA|2012/01/01:0.0023809743,(MF456587|US|ST_NA|Cluster_NA|2011/01/01:0.0043761480,MF457306|US|ST_NA|Cluster_NA|2014/01/01:0.0093054010):0.0009419310):0.0053283343,MF455819|US|ST_NA|Cluster_NA|2012/01/01:0.0091955383):0.0025437333,(MF455784|US|ST_NA|Cluster_NA|2012/01/01:0.0141483947,MF456010|US|ST_NA|Cluster_NA|2015/01/01:0.0334542617):0.0001810761):0.0039711376,(MF456193|US|ST_NA|Cluster_NA|2011/01/01:0.0214277329,(MF456236|US|ST_NA|Cluster_NA|2011/01/01:0.0069929674,MF457275|US|ST_NA|Cluster_NA|2011/01/01:0.0046651717):0.0130279508):0.0005538302):0.0000027755,(((MF455914|US|ST_NA|Cluster_NA|2011/01/01:0.0063730670,MF456511|US|ST_NA|Cluster_NA|2012/01/01:0.0318697543):0.0056657078,((MF455966|US|ST_NA|Cluster_NA|2012/01/01:0.0163460104,(MF456403|US|ST_NA|Cluster_NA|2013/01/01:0.0098828247,MF456791|US|ST_NA|Cluster_NA|2011/01/01:0.0025686898):0.0047850075):0.0022648223,MF457124|US|ST_NA|Cluster_NA|2013/01/01:0.0177392774):0.0027724523):0.0000058148,(MF456014|US|ST_NA|Cluster_NA|2014/01/01:0.0162344528,(MF456106|US|ST_NA|Cluster_NA|2012/01/01:0.0296995517,(MF456552|US|ST_NA|Cluster_NA|2011/01/01:0.0133143362,MF457393|US|ST_NA|Cluster_NA|2011/01/01:0.0059837395):0.0010376173):0.0120944050):0.0000056389):0.0011883248):0.0011082067,MF455744|US|ST_NA|Cluster_NA|2012/01/01:0.0160777104):0.0015649426):0.0129543402):0.0020133185,MH354064|US|ST_NA|Cluster_NA|2013/01/01:0.0236725075):0.0003299978,(KT998227|GF|ST_NA|Cluster_NA|2011/01/01:0.0277163372,(MF456834|US|ST_NA|Cluster_NA|2013/01/01:0.0009537666,(MF457174|US|ST_NA|Cluster_NA|2013/01/01:0.0033537977,MF457207|US|ST_NA|Cluster_NA|2013/01/01:0.0059070059):0.0044699831):0.0433856357):0.0090783248):0.0020544037,((MF455675|US|ST_NA|Cluster_NA|2015/01/01:0.0183803454,MF455888|US|ST_NA|Cluster_NA|2012/01/01:0.0143326046):0.0054716576,MF456147|US|ST_NA|Cluster_NA|2014/01/01:0.0083612423):0.0161143367):0.0000064251,(KEXV01035940|BR|ST_NA|Cluster_NA|2017/01/01:0.0656765938,KEXV01039687|BR|ST_NA|Cluster_NA|2017/01/01:0.0315488922):0.0089511018):0.0000083134,(((((((((((KEXV01002468|BR|ST_NA|Cluster_NA|2015/01/01:0.0376521289,KEXV01030951|BR|ST_NA|Cluster_NA|2015/01/01:0.0326168661):0.0093942397,KEXV01035409|BR|ST_NA|Cluster_NA|2017/01/01:0.0409478073):0.0025737294,KEXV01038934|BR|ST_NA|Cluster_NA|2016/01/01:0.0318285960):0.0000059558,MG942329|US|ST_NA|Cluster_NA|2012/01/01:0.0281396253):0.0084678440,((((((KEXV01002628|BR|ST_NA|Cluster_NA|2015/01/01:0.0286046490,(KEXV01036563|BR|ST_NA|Cluster_NA|2016/01/01:0.0240728354,KEXV01036596|BR|ST_NA|Cluster_NA|2017/01/01:0.0271671280):0.0059014114):0.0042820809,(KEXV01036593|BR|ST_NA|Cluster_NA|2017/01/01:0.0028027151,KEXV01036609|BR|ST_NA|Cluster_NA|2017/01/01:0.0090746874):0.0086148921):0.0104552428,KEXV01040169|BR|ST_NA|Cluster_NA|2016/01/01:0.0274964793):0.0037195922,(((KEXV01040185|BR|ST_NA|Cluster_NA|2017/01/01:0.0095082670,KX443067|BR|ST_NA|Cluster_NA|2013/01/01:0.0049705443):0.0014423608,(KX443032|BR|ST_NA|Cluster_NA|2013/01/01:0.0091914196,KX443033|BR|ST_NA|Cluster_NA|2013/01/01:0.0116750824):0.0083050735):0.0036327056,(KX443019|BR|ST_NA|Cluster_NA|2013/01/01:0.0130344848,KX443054|BR|ST_NA|Cluster_NA|2013/01/01:0.0150855014):0.0006614885):0.0021226268):0.0000069440,KEXV01036565|BR|ST_NA|Cluster_NA|2016/01/01:0.0132361257):0.0060122099,(KEXV01012242|BR|ST_NA|Cluster_NA|2015/01/01:0.0193658811,KEXV01012348|BR|ST_NA|Cluster_NA|2015/01/01:0.0314358139):0.0031408385):0.0000062825):0.0016390887,(((((((KEXV01012206|BR|ST_NA|Cluster_NA|2014/01/01:0.0322326197,KEXV01012262|BR|ST_NA|Cluster_NA|2015/01/01:0.0210172726):0.0071904895,(KEXV01039850|BR|ST_NA|Cluster_NA|2016/01/01:0.0141242274,KEXV01039958|BR|ST_NA|Cluster_NA|2017/01/01:0.0199377125):0.0093568201):0.0000027755,(KEXV01039867|BR|ST_NA|Cluster_NA|2016/01/01:0.0115239845,KEXV01039945|BR|ST_NA|Cluster_NA|2017/01/01:0.0188127131):0.0087872632):0.0000065826,(KEXV01039916|BR|ST_NA|Cluster_NA|2016/01/01:0.0410625455,KEXV01040019|BR|ST_NA|Cluster_NA|2017/01/01:0.0180689510):0.0022792347):0.0041576128,(KEXV01012302|BR|ST_NA|Cluster_NA|2014/01/01:0.0537901504,(KEXV01039957|BR|ST_NA|Cluster_NA|2017/01/01:0.0054512616,KEXV01040039|BR|ST_NA|Cluster_NA|2017/01/01:0.0017892050):0.0257780448):0.0053971522):0.0000060498,(KEXV01032970|BR|ST_NA|Cluster_NA|2016/01/01:0.0119662194,KEXV01039869|BR|ST_NA|Cluster_NA|2016/01/01:0.0142187011):0.0025392564):0.0020505075,(((KEXV01039893|BR|ST_NA|Cluster_NA|2016/01/01:0.0157222406,KEXV01039912|BR|ST_NA|Cluster_NA|2016/01/01:0.0119957074):0.0020614768,(KEXV01040010|BR|ST_NA|Cluster_NA|2017/01/01:0.0035811506,KEXV01040025|BR|ST_NA|Cluster_NA|2017/01/01:0.0101622910):0.0111202987):0.0119360638,KEXV01040037|BR|ST_NA|Cluster_NA|2017/01/01:0.0232184460):0.0011671685):0.0066806498):0.0008436876,((((KEXV01002828|BR|ST_NA|Cluster_NA|2015/01/01:0.0233743643,(KEXV01036886|BR|ST_NA|Cluster_NA|2016/01/01:0.0055545214,KEXV01037107|BR|ST_NA|Cluster_NA|2017/01/01:0.0097269705):0.0142764901):0.0055381581,KEXV01040059|BR|ST_NA|Cluster_NA|2016/01/01:0.0422553077):0.0013169228,KEXV01042840|BR|ST_NA|Cluster_NA|2015/01/01:0.0210981381):0.0000056048,(((((KEXV01029685|BR|ST_NA|Cluster_NA|2015/01/01:0.0082796447,KEXV01037083|BR|ST_NA|Cluster_NA|2017/01/01:0.0011951020):0.0013276127,KEXV01037456|BR|ST_NA|Cluster_NA|2017/01/01:0.0102689448):0.0067819771,KEXV01029759|BR|ST_NA|Cluster_NA|2015/01/01:0.0332483101):0.0145365082,((KEXV01036517|BR|ST_NA|Cluster_NA|2016/01/01:0.0500023585,KEXV01046750|BR|ST_NA|Cluster_NA|2017/01/01:0.0204548761):0.0005869204,(KEXV01036553|BR|ST_NA|Cluster_NA|2016/01/01:0.0059001893,KEXV01036572|BR|ST_NA|Cluster_NA|2017/01/01:0.0232644746):0.0030138069):0.0035563406):0.0022535767,(KEXV01037092|BR|ST_NA|Cluster_NA|2017/01/01:0.0147237510,KEXV01037397|BR|ST_NA|Cluster_NA|2017/01/01:0.0267035107):0.0010374287):0.0006908693):0.0019719476):0.0000064867,(((((((((((((KEXV01002564|BR|ST_NA|Cluster_NA|2015/01/01:0.0049643681,KEXV01036791|BR|ST_NA|Cluster_NA|2016/01/01:0.0205776490):0.0293893480,KEXV01036776|BR|ST_NA|Cluster_NA|2016/01/01:0.0278293361):0.0016646450,KEXV01036851|BR|ST_NA|Cluster_NA|2016/01/01:0.0217268478):0.0016972429,(KEXV01037203|BR|ST_NA|Cluster_NA|2017/01/01:0.0231117884,KEXV01044314|BR|ST_NA|Cluster_NA|2016/01/01:0.0339510114):0.0000074870):0.0040225411,((KEXV01029801|BR|ST_NA|Cluster_NA|2015/01/01:0.0035967771,KEXV01037309|BR|ST_NA|Cluster_NA|2017/01/01:0.0176678319):0.0000061073,(((KEXV01036692|BR|ST_NA|Cluster_NA|2016/01/01:0.0107192485,KEXV01037138|BR|ST_NA|Cluster_NA|2017/01/01:0.0083639048):0.0054140927,KEXV01036887|BR|ST_NA|Cluster_NA|2016/01/01:0.0101269678):0.0016211948,KEXV01037413|BR|ST_NA|Cluster_NA|2017/01/01:0.0233588520):0.0033900262):0.0194874737):0.0000082069,KEXV01036536|BR|ST_NA|Cluster_NA|2016/01/01:0.0219802346):0.0002542340,((KEXV01029658|BR|ST_NA|Cluster_NA|2015/01/01:0.0146266291,KEXV01037128|BR|ST_NA|Cluster_NA|2017/01/01:0.0052469585):0.0302629604,KEXV01029737|BR|ST_NA|Cluster_NA|2015/01/01:0.0278871014):0.0062081261):0.0009458928,(((((((KEXV01007654|BR|ST_NA|Cluster_NA|2015/01/01:0.0000027755,KY581404|BR|ST_NA|Cluster_NA|2015/01/01:0.0000027755):0.0075794505,KEXV01012316|BR|ST_NA|Cluster_NA|2014/01/01:0.0130059892):0.0063467814,((KEXV01036962|BR|ST_NA|Cluster_NA|2016/01/01:0.0099277287,((KEXV01037206|BR|ST_NA|Cluster_NA|2017/01/01:0.0083541673,KEXV01045083|BR|ST_NA|Cluster_NA|2017/01/01:0.0053685214):0.0003155635,KEXV01037449|BR|ST_NA|Cluster_NA|2017/01/01:0.0087916224):0.0009751300):0.0054508419,KEXV01037070|BR|ST_NA|Cluster_NA|2017/01/01:0.0036727288):0.0170447517):0.0008016671,(((KEXV01036701|BR|ST_NA|Cluster_NA|2016/01/01:0.0091160166,KEXV01036846|BR|ST_NA|Cluster_NA|2016/01/01:0.0170439083):0.0003474887,KEXV01037071|BR|ST_NA|Cluster_NA|2017/01/01:0.0283793031):0.0056239256,KEXV01036875|BR|ST_NA|Cluster_NA|2016/01/01:0.0160284048):0.0000027755):0.0000072074,((KEXV01008259|BR|ST_NA|Cluster_NA|2014/01/01:0.0190397423,KEXV01037266|BR|ST_NA|Cluster_NA|2017/01/01:0.0187748785):0.0088674720,(((KEXV01029763|BR|ST_NA|Cluster_NA|2015/01/01:0.0382275476,(KEXV01036610|BR|ST_NA|Cluster_NA|2017/01/01:0.0267725606,KEXV01037033|BR|ST_NA|Cluster_NA|2016/01/01:0.0124517530):0.0145360282):0.0043467828,((KEXV01029766|BR|ST_NA|Cluster_NA|2015/01/01:0.0162579059,KEXV01029767|BR|ST_NA|Cluster_NA|2015/01/01:0.0105883360):0.0127748569,((KEXV01032800|BR|ST_NA|Cluster_NA|2016/01/01:0.0232308198,(KEXV01036873|BR|ST_NA|Cluster_NA|2016/01/01:0.0001051068,KEXV01036956|BR|ST_NA|Cluster_NA|2016/01/01:0.0046370053):0.0189817457):0.0023687569,KEXV01037119|BR|ST_NA|Cluster_NA|2017/01/01:0.0176740153):0.0139696160):0.0079127561):0.0016003958,KEXV01037341|BR|ST_NA|Cluster_NA|2017/01/01:0.0329202466):0.0003614957):0.0030790769):0.0033595105,KEXV01036661|BR|ST_NA|Cluster_NA|2016/01/01:0.0271087599):0.0035840666,(KEXV01036601|BR|ST_NA|Cluster_NA|2017/01/01:0.0233376755,KEXV01036703|BR|ST_NA|Cluster_NA|2016/01/01:0.0301735436):0.0064490479):0.0019996399):0.0000056220,(((((((KEXV01012244|BR|ST_NA|Cluster_NA|2015/01/01:0.0249656060,KEXV01032066|BR|ST_NA|Cluster_NA|2016/01/01:0.0263688973):0.0064753068,(KEXV01036784|BR|ST_NA|Cluster_NA|2016/01/01:0.0175927656,KEXV01036965|BR|ST_NA|Cluster_NA|2016/01/01:0.0389891056):0.0033537239):0.0038413743,((((KEXV01036669|BR|ST_NA|Cluster_NA|2016/01/01:0.0050311059,KEXV01037231|BR|ST_NA|Cluster_NA|2017/01/01:0.0096593340):0.0133498997,KEXV01037040|BR|ST_NA|Cluster_NA|2016/01/01:0.0272581309):0.0026327957,KEXV01037115|BR|ST_NA|Cluster_NA|2017/01/01:0.0389570854):0.0029720999,KEXV01036981|BR|ST_NA|Cluster_NA|2016/01/01:0.0132157741):0.0036818910):0.0017753652,((KEXV01015225|BR|ST_NA|Cluster_NA|2014/01/01:0.0087042833,KEXV01043589|BR|ST_NA|Cluster_NA|2016/01/01:0.0057722832):0.0027439756,KEXV01015819|BR|ST_NA|Cluster_NA|2015/01/01:0.0179173472):0.0125833612):0.0054239588,(KEXV01031473|BR|ST_NA|Cluster_NA|2017/01/01:0.0132419571,(KEXV01031482|BR|ST_NA|Cluster_NA|2017/01/01:0.0145641425,KEXV01031508|BR|ST_NA|Cluster_NA|2017/01/01:0.0369416614):0.0049627711):0.0194137984):0.0009706282,(KEXV01029784|BR|ST_NA|Cluster_NA|2015/01/01:0.0139879962,KEXV01036498|BR|ST_NA|Cluster_NA|2016/01/01:0.0515062061):0.0027467391):0.0026394610,((KEXV01032473|BR|ST_NA|Cluster_NA|2017/01/01:0.0278100270,KEXV01037090|BR|ST_NA|Cluster_NA|2017/01/01:0.0183100638):0.0034121053,KEXV01042828|BR|ST_NA|Cluster_NA|2017/01/01:0.0252212443):0.0119636869):0.0023123293):0.0000065826,((((((KEXV01008483|BR|ST_NA|Cluster_NA|2015/01/01:0.0400521820,KEXV01038553|BR|ST_NA|Cluster_NA|2016/01/01:0.0272552606):0.0059531958,((((KEXV01012257|BR|ST_NA|Cluster_NA|2015/01/01:0.0240789288,KEXV01039846|BR|ST_NA|Cluster_NA|2015/01/01:0.0507255196):0.0114889135,(((KEXV01029660|BR|ST_NA|Cluster_NA|2015/01/01:0.0129799968,KEXV01036967|BR|ST_NA|Cluster_NA|2016/01/01:0.0157580869):0.0035540032,KEXV01037116|BR|ST_NA|Cluster_NA|2017/01/01:0.0161554047):0.0025846326,KEXV01036809|BR|ST_NA|Cluster_NA|2016/01/01:0.0615439503):0.0220308928):0.0048330012,((KEXV01029615|BR|ST_NA|Cluster_NA|2015/01/01:0.0264549504,KEXV01036154|BR|ST_NA|Cluster_NA|2016/01/01:0.0214037739):0.0061901164,KEXV01036213|BR|ST_NA|Cluster_NA|2017/01/01:0.0353272281):0.0121213244):0.0017825825,KEXV01037308|BR|ST_NA|Cluster_NA|2017/01/01:0.0223513678):0.0005586595):0.0000064122,KEXV01029699|BR|ST_NA|Cluster_NA|2015/01/01:0.0379881472):0.0065061333,(KEXV01036920|BR|ST_NA|Cluster_NA|2016/01/01:0.0319543968,KEXV01036940|BR|ST_NA|Cluster_NA|2016/01/01:0.0127958901):0.0119625211):0.0005679466,((KEXV01036447|BR|ST_NA|Cluster_NA|2017/01/01:0.0393121436,KEXV01040020|BR|ST_NA|Cluster_NA|2017/01/01:0.0266871305):0.0029975912,KEXV01036856|BR|ST_NA|Cluster_NA|2016/01/01:0.0253186032):0.0037604917):0.0000061243,(((KEXV01036991|BR|ST_NA|Cluster_NA|2016/01/01:0.0327842683,KEXV01037131|BR|ST_NA|Cluster_NA|2017/01/01:0.0267927223):0.0065289663,KEXV01037242|BR|ST_NA|Cluster_NA|2017/01/01:0.0323042559):0.0015102527,(KEXV01045248|BR|ST_NA|Cluster_NA|2017/01/01:0.0224872573,MG572009|BR|ST_NA|Cluster_NA|2016/01/01:0.0287396427):0.0057229942):0.0000071901):0.0000071124):0.0000072759,H-0660-JDRP|HON|ST_NA|Cluster_NA|2014/01/01:0.0245252413):0.0000071193,(((KEXV01029678|BR|ST_NA|Cluster_NA|2015/01/01:0.0372116292,KEXV01036953|BR|ST_NA|Cluster_NA|2016/01/01:0.0236844518):0.0016358690,KEXV01044229|BR|ST_NA|Cluster_NA|2016/01/01:0.0104408405):0.0013243478,(KEXV01036766|BR|ST_NA|Cluster_NA|2016/01/01:0.0092409552,(KEXV01036877|BR|ST_NA|Cluster_NA|2016/01/01:0.0328246048,(KEXV01036970|BR|ST_NA|Cluster_NA|2016/01/01:0.0000027755,KEXV01037191|BR|ST_NA|Cluster_NA|2017/01/01:0.0000027755):0.0256806995):0.0032553702):0.0000070283):0.0044763142):0.0019091014,((((KEXV01002840|BR|ST_NA|Cluster_NA|2015/01/01:0.0385640169,(KEXV01029663|BR|ST_NA|Cluster_NA|2015/01/01:0.0233389192,(KEXV01036841|BR|ST_NA|Cluster_NA|2016/01/01:0.0102586574,KEXV01037134|BR|ST_NA|Cluster_NA|2017/01/01:0.0164661211):0.0022747315):0.0112964849):0.0010259048,((KEXV01029652|BR|ST_NA|Cluster_NA|2015/01/01:0.0094762786,KEXV01046634|BR|ST_NA|Cluster_NA|2017/01/01:0.0273230673):0.0073858468,(KEXV01031365|BR|ST_NA|Cluster_NA|2017/01/01:0.0313715520,KEXV01037101|BR|ST_NA|Cluster_NA|2017/01/01:0.0389809821):0.0064104575):0.0000760627):0.0039943122,(KEXV01036994|BR|ST_NA|Cluster_NA|2016/01/01:0.0215393702,KEXV01037113|BR|ST_NA|Cluster_NA|2017/01/01:0.0206287265):0.0020961316):0.0011761131,(KEXV01036993|BR|ST_NA|Cluster_NA|2016/01/01:0.0121700119,(KEXV01037226|BR|ST_NA|Cluster_NA|2017/01/01:0.0153706918,KEXV01042359|BR|ST_NA|Cluster_NA|2017/01/01:0.0129355583):0.0044301402):0.0014270944):0.0000065826):0.0000056838):0.0000027755,(KEXV01036709|BR|ST_NA|Cluster_NA|2016/01/01:0.0064616277,(((KEXV01037094|BR|ST_NA|Cluster_NA|2017/01/01:0.0423815115,KEXV01045833|BR|ST_NA|Cluster_NA|2017/01/01:0.0215258387):0.0073385972,(KEXV01043726|BR|ST_NA|Cluster_NA|2016/01/01:0.0160257679,KEXV01044620|BR|ST_NA|Cluster_NA|2016/01/01:0.0225611690):0.0176705169):0.0063882594,KEXV01037373|BR|ST_NA|Cluster_NA|2017/01/01:0.0208342484):0.0006983339):0.0018534824):0.0008022008,((KEXV01029898|BR|ST_NA|Cluster_NA|2015/01/01:0.0219301696,KEXV01037059|BR|ST_NA|Cluster_NA|2016/01/01:0.0220813288):0.0030908335,KEXV01037123|BR|ST_NA|Cluster_NA|2017/01/01:0.0223865300):0.0011419837):0.0013365676,(KEXV01039861|BR|ST_NA|Cluster_NA|2016/01/01:0.0135147343,KEXV01041145|BR|ST_NA|Cluster_NA|2017/01/01:0.0218173868):0.0128820014):0.0066189551):0.0009649917,((((KEXV01031406|BR|ST_NA|Cluster_NA|2016/01/01:0.0295726021,KEXV01040040|BR|ST_NA|Cluster_NA|2017/01/01:0.0393391130):0.0045375660,(KJ474525|PA|ST_NA|Cluster_NA|2012/01/01:0.0000027755,P-175-MO|PAN|ST_NA|Cluster_NA|2012/01/01:0.0000027755):0.0213090304):0.0040191109,(KEXV01038894|BR|ST_NA|Cluster_NA|2016/01/01:0.0237672719,(((KEXV01043237|BR|ST_NA|Cluster_NA|2016/01/01:0.0138668787,KEXV01043862|BR|ST_NA|Cluster_NA|2016/01/01:0.0046463045):0.0138508009,KEXV01045569|BR|ST_NA|Cluster_NA|2017/01/01:0.0651608572):0.0031436221,E4661-AEV|MEX|ST_3|Cluster_NA|2017/01/01:0.0329987827):0.0060819997):0.0025460879):0.0041024620,(KJ680962|US|ST_NA|Cluster_NA|2012/01/01:0.0404661850,MH354476|US|ST_NA|Cluster_NA|2011/01/01:0.0197784959):0.0051278308):0.0000057274):0.0036311120):0.0000073646,((((((((CEC-22-6356|MEX|ST_1|Cluster_NA|2022/02/02:0.0189815401,P-307-FHO|PAN|ST_NA|Cluster_NA|2014/01/01:0.0209299378):0.0160892751,MG982932|PA|ST_NA|Cluster_NA|2016/01/01:0.0488253903):0.0034630381,(KEXV01015305|BR|ST_NA|Cluster_NA|2014/01/01:0.0445144681,KEXV01039422|BR|ST_NA|Cluster_NA|2017/01/01:0.0415736008):0.0046879318):0.0058170252,(((KEXV01036790|BR|ST_NA|Cluster_NA|2016/01/01:0.0319614458,(MF457045|US|ST_NA|Cluster_NA|2012/01/01:0.0127868317,MG196689|US|ST_NA|Cluster_NA|2011/01/01:0.0083828135):0.0242829399):0.0116857673,(KEXV01038955|BR|ST_NA|Cluster_NA|2016/01/01:0.0159010053,(MG942708|US|ST_NA|Cluster_NA|2013/01/01:0.0321349336,(MN528255|BR|ST_NA|Cluster_NA|2017/01/01:0.0000027755,MN528311|BR|ST_NA|Cluster_NA|2016/01/01:0.0000027755):0.0305922102):0.0013541672):0.0054966571):0.0000065945,((((KEXV01041427|BR|ST_NA|Cluster_NA|2017/01/01:0.0397664953,MW262785|US|ST_NA|Cluster_NA|2020/01/01:0.0293798013):0.0125704673,(E2405-RMR|MEX|ST_3|Cluster_NA|2015/01/01:0.0056309055,E2407-IJR|MEX|ST_3|Cluster_NA|2015/01/01:0.0015217419):0.0249459882):0.0036252322,MG943084|US|ST_NA|Cluster_NA|2014/01/01:0.0328638005):0.0019318523,(((KJ474304|PA|ST_NA|Cluster_NA|2011/01/01:0.0000027755,P-026-JA|PAN|ST_NA|Cluster_NA|2011/01/01:0.0000027755):0.0399767364,((MG942104|US|ST_NA|Cluster_NA|2011/01/01:0.0110238344,MG943392|US|ST_NA|Cluster_NA|2015/01/01:0.0072704466):0.0285474357,(E2712-GAC|MEX|ST_3|Cluster_NA|2015/01/01:0.0178809667,E3743-EALM|MEX|ST_3|Cluster_NA|2017/01/01:0.0205826811):0.0098774108):0.0000072255):0.0043188723,(MG942425|US|ST_NA|Cluster_NA|2012/01/01:0.0266025472,((((((E0854-ARA|MEX|ST_3|Cluster_NA|2013/01/01:0.0055052295,E5773-JATP|MEX|ST_3|Cluster_NA|2017/01/01:0.0079439958):0.0051949710,E0857-DSA|MEX|ST_1|Cluster_NA|2013/01/01:0.0126214033):0.0046820038,(E6302-AVP|MEX|ST_3|Cluster_NA|2018/01/01:0.0000027755,E7327-AAGM|MEX|ST_3|Cluster_NA|2018/01/01:0.0034650501):0.0147589677):0.0019579881,E5499-LPCC|MEX|ST_3|Cluster_NA|2017/01/01:0.0124335419):0.0177464445,E3926-PGG|MEX|ST_3|Cluster_NA|2017/01/01:0.0323601919):0.0063029287,E6180-JNMP|MEX|ST_3|Cluster_NA|2018/01/01:0.0385876033):0.0039377954):0.0054036427):0.0007754351):0.0014663305):0.0020512383):0.0027952263,((((CEC-22-8556|MEX|ST_1|Cluster_NA|2022/08/10:0.0299812626,OM207531|US|ST_NA|Cluster_NA|2019/01/01:0.0201906626):0.0063830723,((MG197176|US|ST_NA|Cluster_NA|2012/01/01:0.0269422648,MG943319|US|ST_NA|Cluster_NA|2015/01/01:0.0138597528):0.0039438298,(MG943537|US|ST_NA|Cluster_NA|2016/01/01:0.0157491354,MK922719|US|ST_NA|Cluster_NA|2018/01/01:0.0201397889):0.0090977233):0.0021662832):0.0035150078,(((KF729923|US|ST_NA|Cluster_NA|2011/01/01:0.0000027755,KM357957|US|ST_NA|Cluster_NA|2011/01/01:0.0000027755):0.0268744900,MH789588|US|ST_NA|Cluster_NA|2016/01/01:0.0271929268):0.0040245792,MG942755|US|ST_NA|Cluster_NA|2013/01/01:0.0272236830):0.0000067362):0.0062866407,((((((((((KEXV01002471|BR|ST_NA|Cluster_NA|2015/01/01:0.0096892542,KEXV01033942|BR|ST_NA|Cluster_NA|2016/01/01:0.0294985286):0.0058603473,(KEXV01033478|BR|ST_NA|Cluster_NA|2017/01/01:0.0159287373,KEXV01033490|BR|ST_NA|Cluster_NA|2017/01/01:0.0144583335):0.0062221962):0.0007760332,(KEXV01030917|BR|ST_NA|Cluster_NA|2015/01/01:0.0191296404,KEXV01033876|BR|ST_NA|Cluster_NA|2016/01/01:0.0248256145):0.0018173369):0.0009530094,((((KEXV01012282|BR|ST_NA|Cluster_NA|2015/01/01:0.0067376093,(KEXV01039468|BR|ST_NA|Cluster_NA|2017/01/01:0.0154678605,KR066090|BR|ST_NA|Cluster_NA|2012/01/01:0.0070866299):0.0000065473):0.0161414725,KEXV01036484|BR|ST_NA|Cluster_NA|2016/01/01:0.0168673566):0.0025436582,KX443077|BR|ST_NA|Cluster_NA|2013/01/01:0.0111520168):0.0019851149,KEXV01036577|BR|ST_NA|Cluster_NA|2017/01/01:0.0225377715):0.0046345997):0.0035384701,(KEXV01032715|BR|ST_NA|Cluster_NA|2017/01/01:0.0292899433,KEXV01033442|BR|ST_NA|Cluster_NA|2017/01/01:0.0127077388):0.0031212688):0.0000066135,((KEXV01032315|BR|ST_NA|Cluster_NA|2016/01/01:0.0173705900,MN509143|BR|ST_NA|Cluster_NA|2014/01/01:0.0335028586):0.0025784617,KEXV01033473|BR|ST_NA|Cluster_NA|2017/01/01:0.0232145508):0.0019427025):0.0131591693,(KEXV01033477|BR|ST_NA|Cluster_NA|2017/01/01:0.0508649130,(KEXV01033519|BR|ST_NA|Cluster_NA|2017/01/01:0.0020002419,(KEXV01033539|BR|ST_NA|Cluster_NA|2016/01/01:0.0000027755,KEXV01033698|BR|ST_NA|Cluster_NA|2017/01/01:0.0000027755):0.0073462881):0.0076299005):0.0095983165):0.0066354820,(KEXV01033403|BR|ST_NA|Cluster_NA|2016/01/01:0.0319361104,E7307-RRF|MEX|ST_3|Cluster_NA|2018/01/01:0.0165667714):0.0052234422):0.0000077710,((KEXV01035362|BR|ST_NA|Cluster_NA|2017/01/01:0.0405629401,KEXV01039369|BR|ST_NA|Cluster_NA|2017/01/01:0.0327834242):0.0018917452,MH354131|US|ST_NA|Cluster_NA|2012/01/01:0.0302263359):0.0072365070):0.0044238480,((KEXV01034406|BR|ST_NA|Cluster_NA|2017/01/01:0.0161357860,KEXV01036067|BR|ST_NA|Cluster_NA|2016/01/01:0.0250234998):0.0042355038,MH354417|US|ST_NA|Cluster_NA|2011/01/01:0.0209587311):0.0040516508):0.0000065961):0.0034182626):0.0003044073,(((((KEXV01014438|BR|ST_NA|Cluster_NA|2014/01/01:0.0270536787,(KEXV01015851|BR|ST_NA|Cluster_NA|2015/01/01:0.0259133089,(KEXV01037839|BR|ST_NA|Cluster_NA|2016/01/01:0.0000065826,KEXV01038191|BR|ST_NA|Cluster_NA|2017/01/01:0.0136856007):0.0279442510):0.0044820612):0.0022360940,KEXV01046531|BR|ST_NA|Cluster_NA|2017/01/01:0.0158809079):0.0027742565,KEXV01045482|BR|ST_NA|Cluster_NA|2017/01/01:0.0214196444):0.0000073027,KEXV01033436|BR|ST_NA|Cluster_NA|2017/01/01:0.0309405361):0.0026700024,(((KEXV01033620|BR|ST_NA|Cluster_NA|2016/01/01:0.0353564532,(KEXV01038963|BR|ST_NA|Cluster_NA|2016/01/01:0.0189272682,KEXV01039733|BR|ST_NA|Cluster_NA|2017/01/01:0.0212120164):0.0112083988):0.0120881353,KEXV01035187|BR|ST_NA|Cluster_NA|2017/01/01:0.0390395911):0.0017229636,KEXV01045290|BR|ST_NA|Cluster_NA|2017/01/01:0.0164661503):0.0046486935):0.0044302598):0.0000071758,(((((KEXV01008563|BR|ST_NA|Cluster_NA|2015/01/01:0.0351004544,KEXV01016228|BR|ST_NA|Cluster_NA|2015/01/01:0.0383625575):0.0073309415,KEXV01039617|BR|ST_NA|Cluster_NA|2017/01/01:0.0318065413):0.0000634720,(KEXV01042469|BR|ST_NA|Cluster_NA|2017/01/01:0.0136460422,(KEXV01045982|BR|ST_NA|Cluster_NA|2017/01/01:0.0096676909,KEXV01046086|BR|ST_NA|Cluster_NA|2017/01/01:0.0312796927):0.0030009864):0.0023399746):0.0028775870,(((((KEXV01008676|BR|ST_NA|Cluster_NA|2015/01/01:0.0120825155,KX357268|BR|ST_NA|Cluster_NA|2013/01/01:0.0096973613):0.0051956756,KEXV01039677|BR|ST_NA|Cluster_NA|2017/01/01:0.0149187812):0.0036198300,KEXV01008834|BR|ST_NA|Cluster_NA|2015/01/01:0.0328706693):0.0019786946,KEXV01038841|BR|ST_NA|Cluster_NA|2016/01/01:0.0175926052):0.0117940436,(KEXV01036395|BR|ST_NA|Cluster_NA|2017/01/01:0.0349021599,KEXV01036400|BR|ST_NA|Cluster_NA|2017/01/01:0.0325351697):0.0063576704):0.0014473670):0.0047257404,((((KEXV01031289|BR|ST_NA|Cluster_NA|2015/01/01:0.0364767163,KEXV01042593|BR|ST_NA|Cluster_NA|2017/01/01:0.0172982498):0.0102650374,KEXV01035657|BR|ST_NA|Cluster_NA|2017/01/01:0.0221338672):0.0052240359,B-078-JC|BEL|ST_NA|Cluster_NA|2013/01/01:0.0322852869):0.0002764319,(KEXV01036235|BR|ST_NA|Cluster_NA|2017/01/01:0.0199955718,(KEXV01036761|BR|ST_NA|Cluster_NA|2016/01/01:0.0049010938,KEXV01037340|BR|ST_NA|Cluster_NA|2017/01/01:0.0028683661):0.0164792053):0.0040609203):0.0009162541):0.0028043070):0.0000065826,((KEXV01015767|BR|ST_NA|Cluster_NA|2015/01/01:0.0392787698,E3957-JCPC|MEX|ST_3|Cluster_NA|2017/01/01:0.0351099798):0.0062437684,(KEXV01039627|BR|ST_NA|Cluster_NA|2017/01/01:0.0112089849,KEXV01039841|BR|ST_NA|Cluster_NA|2017/01/01:0.0314438532):0.0085072068):0.0055528007):0.0000059849):0.0000080486,(((((KEXV01012232|BR|ST_NA|Cluster_NA|2015/01/01:0.0306564427,((KEXV01042936|BR|ST_NA|Cluster_NA|2016/01/01:0.0173683245,KEXV01045089|BR|ST_NA|Cluster_NA|2017/01/01:0.0216510528):0.0032511481,KEXV01045931|BR|ST_NA|Cluster_NA|2017/01/01:0.0388649374):0.0075592330):0.0045724170,KEXV01037313|BR|ST_NA|Cluster_NA|2017/01/01:0.0300210267):0.0006975047,KEXV01045624|BR|ST_NA|Cluster_NA|2017/01/01:0.0358398308):0.0012199411,((KEXV01016183|BR|ST_NA|Cluster_NA|2015/01/01:0.0204797040,KEXV01045684|BR|ST_NA|Cluster_NA|2017/01/01:0.0228474671):0.0026193342,(KEXV01043549|BR|ST_NA|Cluster_NA|2016/01/01:0.0051886479,KEXV01046498|BR|ST_NA|Cluster_NA|2017/01/01:0.0053520537):0.0050279674):0.0089484862):0.0035865216,((((KEXV01015179|BR|ST_NA|Cluster_NA|2014/01/01:0.0185312116,KEXV01015833|BR|ST_NA|Cluster_NA|2015/01/01:0.0096780256):0.0065068996,KEXV01045310|BR|ST_NA|Cluster_NA|2017/01/01:0.0156393333):0.0015023417,(((KEXV01015917|BR|ST_NA|Cluster_NA|2015/01/01:0.0204247708,MF455664|US|ST_NA|Cluster_NA|2011/01/01:0.0209890299):0.0013005231,KEXV01036604|BR|ST_NA|Cluster_NA|2017/01/01:0.0205977359):0.0032680703,KEXV01033432|BR|ST_NA|Cluster_NA|2017/01/01:0.0129876711):0.0000065826):0.0000027755,((((KEXV01030885|BR|ST_NA|Cluster_NA|2015/01/01:0.0203533333,KEXV01036599|BR|ST_NA|Cluster_NA|2017/01/01:0.0104749597):0.0080594657,((KEXV01037798|BR|ST_NA|Cluster_NA|2016/01/01:0.0329325863,(KJ598542|US|ST_NA|Cluster_NA|2011/01/01:0.0140824995,MG942097|US|ST_NA|Cluster_NA|2011/01/01:0.0170330445):0.0212714850):0.0087583462,(KEXV01039385|BR|ST_NA|Cluster_NA|2017/01/01:0.0288501019,OR737176|US|ST_NA|Cluster_NA|2016/01/01:0.0230311176):0.0061521757):0.0004334575):0.0014394146,(((((((KEXV01034325|BR|ST_NA|Cluster_NA|2016/01/01:0.0042215946,KEXV01039094|BR|ST_NA|Cluster_NA|2017/01/01:0.0083784581):0.0032163313,KT737335|BR|ST_NA|Cluster_NA|2014/01/01:0.0019141883):0.0000059916,KEXV01034448|BR|ST_NA|Cluster_NA|2017/01/01:0.0298203516):0.0034835183,KEXV01034483|BR|ST_NA|Cluster_NA|2017/01/01:0.0258284072):0.0270211782,(KEXV01038279|BR|ST_NA|Cluster_NA|2016/01/01:0.0357525601,KEXV01039608|BR|ST_NA|Cluster_NA|2017/01/01:0.0236173866):0.0137634201):0.0017388527,(KEXV01034927|BR|ST_NA|Cluster_NA|2016/01/01:0.0496510580,((KEXV01036125|BR|ST_NA|Cluster_NA|2016/01/01:0.0123725040,KEXV01036472|BR|ST_NA|Cluster_NA|2017/01/01:0.0213496467):0.0049228402,KEXV01036464|BR|ST_NA|Cluster_NA|2017/01/01:0.0059501217):0.0224647388):0.0145778939):0.0022037935,((KEXV01037182|BR|ST_NA|Cluster_NA|2017/01/01:0.0307661297,KEXV01037351|BR|ST_NA|Cluster_NA|2017/01/01:0.0153627611):0.0311007055,(KEXV01043656|BR|ST_NA|Cluster_NA|2016/01/01:0.0406422929,KEXV01045118|BR|ST_NA|Cluster_NA|2017/01/01:0.0053891542):0.0122798585):0.0017626815):0.0038688124):0.0010234656,((MF455606|US|ST_NA|Cluster_NA|2012/01/01:0.0079337658,MF456874|US|ST_NA|Cluster_NA|2011/01/01:0.0081573173):0.0012906638,((MF455857|US|ST_NA|Cluster_NA|2011/01/01:0.0134931854,MF456282|US|ST_NA|Cluster_NA|2011/01/01:0.0166320892):0.0013892086,MF456817|US|ST_NA|Cluster_NA|2013/01/01:0.0054650408):0.0053886051):0.0108279750):0.0000065826):0.0014286053):0.0014069841):0.0000057034,((((KEXV01002569|BR|ST_NA|Cluster_NA|2015/01/01:0.0192034703,(((((((KEXV01030858|BR|ST_NA|Cluster_NA|2015/01/01:0.0292078437,(KEXV01038201|BR|ST_NA|Cluster_NA|2017/01/01:0.0345506970,KEXV01038207|BR|ST_NA|Cluster_NA|2017/01/01:0.0251464042):0.0001554344):0.0040936330,(KEXV01037940|BR|ST_NA|Cluster_NA|2016/01/01:0.0136703603,KEXV01038022|BR|ST_NA|Cluster_NA|2017/01/01:0.0036714538):0.0084960041):0.0077431659,KEXV01030967|BR|ST_NA|Cluster_NA|2015/01/01:0.0189514621):0.0005513859,(KEXV01037610|BR|ST_NA|Cluster_NA|2016/01/01:0.0090798381,KEXV01038170|BR|ST_NA|Cluster_NA|2017/01/01:0.0178757072):0.0009726150):0.0009348560,KEXV01038179|BR|ST_NA|Cluster_NA|2017/01/01:0.0229861682):0.0000027755,(KEXV01041087|BR|ST_NA|Cluster_NA|2016/01/01:0.0166133332,KEXV01041282|BR|ST_NA|Cluster_NA|2017/01/01:0.0051354939):0.0009631440):0.0010840656,((((KEXV01035882|BR|ST_NA|Cluster_NA|2017/01/01:0.0266662584,KEXV01046476|BR|ST_NA|Cluster_NA|2017/01/01:0.0512252710):0.0028227953,(KEXV01037503|BR|ST_NA|Cluster_NA|2016/01/01:0.0219407937,KF701018|BR|ST_NA|Cluster_NA|2012/01/01:0.0185424011):0.0084346100):0.0000068139,KEXV01041934|BR|ST_NA|Cluster_NA|2016/01/01:0.0057049935):0.0053268967,((KEXV01037648|BR|ST_NA|Cluster_NA|2016/01/01:0.0092759307,KEXV01040031|BR|ST_NA|Cluster_NA|2017/01/01:0.0131342834):0.0100288070,(KEXV01044922|BR|ST_NA|Cluster_NA|2017/01/01:0.0208721348,KEXV01046510|BR|ST_NA|Cluster_NA|2017/01/01:0.0290147793):0.0042247783):0.0060498804):0.0005878213):0.0171823186):0.0123287953,((((KEXV01031418|BR|ST_NA|Cluster_NA|2016/01/01:0.0102982857,KEXV01036879|BR|ST_NA|Cluster_NA|2016/01/01:0.0208106341):0.0041869710,KEXV01033105|BR|ST_NA|Cluster_NA|2017/01/01:0.0374599051):0.0083674159,KEXV01037774|BR|ST_NA|Cluster_NA|2016/01/01:0.0162136671):0.0142303713,(KEXV01042373|BR|ST_NA|Cluster_NA|2017/01/01:0.0334555787,KEXV01045389|BR|ST_NA|Cluster_NA|2017/01/01:0.0568522858):0.0042747603):0.0011564557):0.0024545774,((KEXV01011673|BR|ST_NA|Cluster_NA|2015/01/01:0.0167254687,KEXV01044288|BR|ST_NA|Cluster_NA|2016/01/01:0.0539862759):0.0058125913,(KEXV01015876|BR|ST_NA|Cluster_NA|2015/01/01:0.0120322759,KEXV01043705|BR|ST_NA|Cluster_NA|2016/01/01:0.0181034901):0.0069856550):0.0032442066):0.0022775116,(((((((((((((((((((((KEXV01002706|BR|ST_NA|Cluster_NA|2015/01/01:0.0248916478,KEXV01036095|BR|ST_NA|Cluster_NA|2016/01/01:0.0266834916):0.0037916399,KEXV01034258|BR|ST_NA|Cluster_NA|2016/01/01:0.0237359250):0.0016330602,(KF782687|BR|ST_NA|Cluster_NA|2012/01/01:0.0216255428,KF782748|BR|ST_NA|Cluster_NA|2012/01/01:0.0251058619):0.0034237775):0.0043400795,((((KEXV01002710|BR|ST_NA|Cluster_NA|2015/01/01:0.0000027755,KEXV01034373|BR|ST_NA|Cluster_NA|2017/01/01:0.0082274240):0.0037825481,KEXV01034206|BR|ST_NA|Cluster_NA|2016/01/01:0.0041689792):0.0124962632,KEXV01002723|BR|ST_NA|Cluster_NA|2015/01/01:0.0300120050):0.0066063892,KEXV01034289|BR|ST_NA|Cluster_NA|2016/01/01:0.0271841618):0.0051700814):0.0013147008,((KEXV01029910|BR|ST_NA|Cluster_NA|2015/01/01:0.0296192429,KEXV01038628|BR|ST_NA|Cluster_NA|2016/01/01:0.0299590178):0.0031729646,KEXV01034305|BR|ST_NA|Cluster_NA|2016/01/01:0.0182451336):0.0000066680):0.0009649144,((((KEXV01034221|BR|ST_NA|Cluster_NA|2016/01/01:0.0185547457,KF782776|BR|ST_NA|Cluster_NA|2012/01/01:0.0012843624):0.0072629248,KEXV01043813|BR|ST_NA|Cluster_NA|2016/01/01:0.0199898582):0.0155649086,KEXV01034389|BR|ST_NA|Cluster_NA|2017/01/01:0.0283036421):0.0061906379,((KEXV01034347|BR|ST_NA|Cluster_NA|2017/01/01:0.0070067099,KEXV01034454|BR|ST_NA|Cluster_NA|2017/01/01:0.0161482902):0.0015003616,KF782765|BR|ST_NA|Cluster_NA|2012/01/01:0.0125099275):0.0094580862):0.0000082531):0.0007509392,((((((KEXV01002712|BR|ST_NA|Cluster_NA|2015/01/01:0.0059460158,KF782757|BR|ST_NA|Cluster_NA|2012/01/01:0.0109947350):0.0067825427,KEXV01034255|BR|ST_NA|Cluster_NA|2016/01/01:0.0229017529):0.0014840453,KEXV01032355|BR|ST_NA|Cluster_NA|2016/01/01:0.0320087967):0.0023013753,((KEXV01034220|BR|ST_NA|Cluster_NA|2016/01/01:0.0416986767,KEXV01034236|BR|ST_NA|Cluster_NA|2016/01/01:0.0435078008):0.0083496648,KEXV01034421|BR|ST_NA|Cluster_NA|2017/01/01:0.0481516276):0.0037835478):0.0000075542,((KEXV01002733|BR|ST_NA|Cluster_NA|2015/01/01:0.0213391950,KEXV01034361|BR|ST_NA|Cluster_NA|2017/01/01:0.0318081803):0.0037389595,KEXV01034370|BR|ST_NA|Cluster_NA|2017/01/01:0.0260189855):0.0016588492):0.0031121193,((KEXV01031987|BR|ST_NA|Cluster_NA|2017/01/01:0.0141700640,KEXV01032892|BR|ST_NA|Cluster_NA|2016/01/01:0.0471177523):0.0160000701,KEXV01034403|BR|ST_NA|Cluster_NA|2017/01/01:0.0552531216):0.0017473046):0.0016875822):0.0009734452,((((((KEXV01002707|BR|ST_NA|Cluster_NA|2015/01/01:0.0199923162,KEXV01033905|BR|ST_NA|Cluster_NA|2016/01/01:0.0127984230):0.0112792288,KEXV01015400|BR|ST_NA|Cluster_NA|2015/01/01:0.0396565035):0.0009709391,KEXV01034436|BR|ST_NA|Cluster_NA|2017/01/01:0.0415686382):0.0062708572,KEXV01034893|BR|ST_NA|Cluster_NA|2016/01/01:0.0506791329):0.0013530939,(KEXV01034467|BR|ST_NA|Cluster_NA|2017/01/01:0.0372469805,KF782756|BR|ST_NA|Cluster_NA|2012/01/01:0.0191124446):0.0030706629):0.0009450714,(((((KEXV01005266|BR|ST_NA|Cluster_NA|2014/01/01:0.0163417488,(KEXV01034223|BR|ST_NA|Cluster_NA|2016/01/01:0.0192093477,KEXV01034342|BR|ST_NA|Cluster_NA|2016/01/01:0.0055067288):0.0028997644):0.0058953667,(KEXV01034381|BR|ST_NA|Cluster_NA|2017/01/01:0.0079048601,KEXV01042759|BR|ST_NA|Cluster_NA|2016/01/01:0.0168731204):0.0000056361):0.0211927301,KEXV01034327|BR|ST_NA|Cluster_NA|2016/01/01:0.0106548227):0.0022427294,KEXV01037859|BR|ST_NA|Cluster_NA|2016/01/01:0.0138012099):0.0028245408,((KEXV01034707|BR|ST_NA|Cluster_NA|2016/01/01:0.0231809588,KEXV01037506|BR|ST_NA|Cluster_NA|2016/01/01:0.0300864746):0.0023783985,(KEXV01036631|BR|ST_NA|Cluster_NA|2017/01/01:0.0292250056,KEXV01045281|BR|ST_NA|Cluster_NA|2017/01/01:0.0122387110):0.0062988913):0.0023962160):0.0021349996):0.0000027755):0.0026202357,KEXV01034247|BR|ST_NA|Cluster_NA|2016/01/01:0.0178897295):0.0062040965,((KEXV01037701|BR|ST_NA|Cluster_NA|2016/01/01:0.0047736620,KEXV01040286|BR|ST_NA|Cluster_NA|2016/01/01:0.0010233221):0.0122546349,(KEXV01040399|BR|ST_NA|Cluster_NA|2016/01/01:0.0103391531,(KEXV01040805|BR|ST_NA|Cluster_NA|2016/01/01:0.0109546082,KEXV01041171|BR|ST_NA|Cluster_NA|2017/01/01:0.0203882269):0.0023372516):0.0012129038):0.0209336499):0.0040682717,(((((KEXV01006951|BR|ST_NA|Cluster_NA|2014/01/01:0.0306733817,KEXV01041225|BR|ST_NA|Cluster_NA|2017/01/01:0.0250882885):0.0076991725,(((((KEXV01008526|BR|ST_NA|Cluster_NA|2015/01/01:0.0162076946,KEXV01038526|BR|ST_NA|Cluster_NA|2016/01/01:0.0195302755):0.0003698189,(KEXV01008633|BR|ST_NA|Cluster_NA|2015/01/01:0.0146783090,KEXV01038310|BR|ST_NA|Cluster_NA|2016/01/01:0.0152841656):0.0211415831):0.0069288432,KEXV01009100|BR|ST_NA|Cluster_NA|2015/01/01:0.0380817574):0.0061323546,KEXV01046495|BR|ST_NA|Cluster_NA|2017/01/01:0.0367832572):0.0038065221,KEXV01038418|BR|ST_NA|Cluster_NA|2016/01/01:0.0442540983):0.0000056837):0.0010722839,(KEXV01012278|BR|ST_NA|Cluster_NA|2015/01/01:0.0148972874,KEXV01032273|BR|ST_NA|Cluster_NA|2016/01/01:0.0281819869):0.0094839446):0.0011556192,(((((KEXV01009373|BR|ST_NA|Cluster_NA|2015/01/01:0.0368805308,KEXV01033239|BR|ST_NA|Cluster_NA|2017/01/01:0.0338457421):0.0073047698,KEXV01038251|BR|ST_NA|Cluster_NA|2016/01/01:0.0272482483):0.0019546925,KEXV01038454|BR|ST_NA|Cluster_NA|2016/01/01:0.0287978245):0.0009119113,(KEXV01038589|BR|ST_NA|Cluster_NA|2016/01/01:0.0251223316,KEXV01039530|BR|ST_NA|Cluster_NA|2017/01/01:0.0330281032):0.0053947265):0.0054640472,((((KEXV01037020|BR|ST_NA|Cluster_NA|2016/01/01:0.0088835351,KEXV01037224|BR|ST_NA|Cluster_NA|2017/01/01:0.0441327909):0.0228631676,KEXV01046258|BR|ST_NA|Cluster_NA|2017/01/01:0.0248783688):0.0114616934,KEXV01038675|BR|ST_NA|Cluster_NA|2016/01/01:0.0168432786):0.0022563398,(KEXV01039601|BR|ST_NA|Cluster_NA|2017/01/01:0.0321772127,KEXV01042219|BR|ST_NA|Cluster_NA|2016/01/01:0.0369464002):0.0064235159):0.0025840179):0.0014261781):0.0017023730,(((((((KEXV01008310|BR|ST_NA|Cluster_NA|2014/01/01:0.0156241191,KEXV01043270|BR|ST_NA|Cluster_NA|2016/01/01:0.0172123824):0.0021924657,KEXV01039041|BR|ST_NA|Cluster_NA|2017/01/01:0.0197013370):0.0035032156,(KEXV01038838|BR|ST_NA|Cluster_NA|2016/01/01:0.0254004081,KEXV01039003|BR|ST_NA|Cluster_NA|2016/01/01:0.0246483945):0.0065773790):0.0099915971,((KEXV01008604|BR|ST_NA|Cluster_NA|2015/01/01:0.0221330246,KEXV01039469|BR|ST_NA|Cluster_NA|2017/01/01:0.0122965286):0.0130669214,KEXV01037430|BR|ST_NA|Cluster_NA|2017/01/01:0.0269582141):0.0021777084):0.0000065961,(((KEXV01008647|BR|ST_NA|Cluster_NA|2015/01/01:0.0372906225,KEXV01038453|BR|ST_NA|Cluster_NA|2016/01/01:0.0611459563):0.0089677749,KEXV01012082|BR|ST_NA|Cluster_NA|2015/01/01:0.0474183878):0.0064989650,(KEXV01033671|BR|ST_NA|Cluster_NA|2017/01/01:0.0239155266,KEXV01039745|BR|ST_NA|Cluster_NA|2017/01/01:0.0278235539):0.0126724010):0.0000071434):0.0015238694,((KEXV01016157|BR|ST_NA|Cluster_NA|2015/01/01:0.0295673270,KEXV01016397|BR|ST_NA|Cluster_NA|2015/01/01:0.0233570442):0.0040327428,KEXV01044379|BR|ST_NA|Cluster_NA|2016/01/01:0.0185839270):0.0032190683):0.0005546319,((KEXV01008879|BR|ST_NA|Cluster_NA|2015/01/01:0.0270366445,KEXV01033551|BR|ST_NA|Cluster_NA|2016/01/01:0.0181476812):0.0055188813,((KEXV01014439|BR|ST_NA|Cluster_NA|2014/01/01:0.0410181891,KEXV01046010|BR|ST_NA|Cluster_NA|2017/01/01:0.0072316971):0.0086733733,KEXV01038428|BR|ST_NA|Cluster_NA|2016/01/01:0.0157580462):0.0012148868):0.0015352884):0.0015923940):0.0000027755):0.0015734873,(((((KEXV01008209|BR|ST_NA|Cluster_NA|2014/01/01:0.0447442279,KEXV01008265|BR|ST_NA|Cluster_NA|2014/01/01:0.0178215354):0.0036972140,KEXV01033221|BR|ST_NA|Cluster_NA|2017/01/01:0.0233704730):0.0078353279,(KEXV01039052|BR|ST_NA|Cluster_NA|2017/01/01:0.0242346685,KEXV01039731|BR|ST_NA|Cluster_NA|2017/01/01:0.0635608588):0.0084011772):0.0069518784,KEXV01034757|BR|ST_NA|Cluster_NA|2016/01/01:0.0349079066):0.0032803336,((KEXV01040774|BR|ST_NA|Cluster_NA|2016/01/01:0.0466990947,(KEXV01043312|BR|ST_NA|Cluster_NA|2016/01/01:0.0382953165,KEXV01045471|BR|ST_NA|Cluster_NA|2017/01/01:0.0600227435):0.0027138620):0.0000060280,KEXV01041300|BR|ST_NA|Cluster_NA|2017/01/01:0.0211131021):0.0070287943):0.0001122547):0.0000065826,((((KEXV01008697|BR|ST_NA|Cluster_NA|2015/01/01:0.0005867228,KEXV01040820|BR|ST_NA|Cluster_NA|2016/01/01:0.0059609142):0.0183276586,KEXV01039360|BR|ST_NA|Cluster_NA|2017/01/01:0.0365143245):0.0047745468,KEXV01038541|BR|ST_NA|Cluster_NA|2016/01/01:0.0294131121):0.0004817990,(((KEXV01009174|BR|ST_NA|Cluster_NA|2015/01/01:0.0240207722,KEXV01038787|BR|ST_NA|Cluster_NA|2016/01/01:0.0251118963):0.0077186393,KEXV01044442|BR|ST_NA|Cluster_NA|2016/01/01:0.0330911969):0.0041003254,((((KEXV01009176|BR|ST_NA|Cluster_NA|2015/01/01:0.0178838011,(KEXV01033802|BR|ST_NA|Cluster_NA|2016/01/01:0.0341383343,KEXV01038528|BR|ST_NA|Cluster_NA|2016/01/01:0.0202258794):0.0092077614):0.0149184584,KEXV01039250|BR|ST_NA|Cluster_NA|2017/01/01:0.0428055925):0.0006208460,((KEXV01034350|BR|ST_NA|Cluster_NA|2017/01/01:0.0263958723,KEXV01036074|BR|ST_NA|Cluster_NA|2016/01/01:0.0210478583):0.0084679574,KEXV01034449|BR|ST_NA|Cluster_NA|2017/01/01:0.0340358890):0.0121961117):0.0007388668,KEXV01031831|BR|ST_NA|Cluster_NA|2017/01/01:0.0218894380):0.0038892283):0.0010870055):0.0023213219):0.0015679809,((((KEXV01007018|BR|ST_NA|Cluster_NA|2014/01/01:0.0486232015,((KEXV01037109|BR|ST_NA|Cluster_NA|2017/01/01:0.0206640897,KEXV01039820|BR|ST_NA|Cluster_NA|2017/01/01:0.0370435373):0.0019374045,KEXV01039964|BR|ST_NA|Cluster_NA|2017/01/01:0.0112678483):0.0188531421):0.0061210309,(((((KEXV01029566|BR|ST_NA|Cluster_NA|2015/01/01:0.0080257886,KEXV01031969|BR|ST_NA|Cluster_NA|2016/01/01:0.0252743454):0.0031982753,KEXV01035995|BR|ST_NA|Cluster_NA|2016/01/01:0.0205463052):0.0078990034,KEXV01036405|BR|ST_NA|Cluster_NA|2017/01/01:0.0436166733):0.0013095518,KEXV01029597|BR|ST_NA|Cluster_NA|2015/01/01:0.0300515309):0.0062575554,(((KEXV01038355|BR|ST_NA|Cluster_NA|2016/01/01:0.0210975360,KEXV01038432|BR|ST_NA|Cluster_NA|2016/01/01:0.0104727618):0.0132268552,(KEXV01039791|BR|ST_NA|Cluster_NA|2017/01/01:0.0176929771,KX357244|BR|ST_NA|Cluster_NA|2012/01/01:0.0230286625):0.0009586028):0.0021930487,KEXV01039368|BR|ST_NA|Cluster_NA|2017/01/01:0.0238878057):0.0000082908):0.0092530460):0.0016799335,((((((KEXV01012134|BR|ST_NA|Cluster_NA|2014/01/01:0.0549534106,KEXV01029818|BR|ST_NA|Cluster_NA|2015/01/01:0.0448365134):0.0114831982,KEXV01044316|BR|ST_NA|Cluster_NA|2016/01/01:0.0584189097):0.0121721885,(KEXV01012247|BR|ST_NA|Cluster_NA|2015/01/01:0.0555997257,KEXV01031006|BR|ST_NA|Cluster_NA|2015/01/01:0.0437168956):0.0053759373):0.0031838827,(KEXV01012264|BR|ST_NA|Cluster_NA|2015/01/01:0.0425580699,KEXV01036540|BR|ST_NA|Cluster_NA|2016/01/01:0.0559255745):0.0153791069):0.0013537261,(KEXV01012212|BR|ST_NA|Cluster_NA|2014/01/01:0.0237434253,KEXV01039418|BR|ST_NA|Cluster_NA|2017/01/01:0.0263184896):0.0045446287):0.0031024535,KEXV01043972|BR|ST_NA|Cluster_NA|2016/01/01:0.0409066997):0.0063045762):0.0000080445,((((((((KEXV01008264|BR|ST_NA|Cluster_NA|2014/01/01:0.0264776152,KEXV01038614|BR|ST_NA|Cluster_NA|2016/01/01:0.0351655064):0.0260419192,(KEXV01038123|BR|ST_NA|Cluster_NA|2017/01/01:0.0555135402,KEXV01039254|BR|ST_NA|Cluster_NA|2017/01/01:0.0402003093):0.0090969482):0.0059178867,(KEXV01008549|BR|ST_NA|Cluster_NA|2015/01/01:0.0491616775,(KEXV01034130|BR|ST_NA|Cluster_NA|2017/01/01:0.0571125774,KEXV01045980|BR|ST_NA|Cluster_NA|2017/01/01:0.0330109996):0.0041015353):0.0038559641):0.0031124897,((KEXV01031644|BR|ST_NA|Cluster_NA|2016/01/01:0.0445569589,(MG942137|US|ST_NA|Cluster_NA|2011/01/01:0.0123081698,MG942898|US|ST_NA|Cluster_NA|2014/01/01:0.0141179276):0.0139697140):0.0056146850,KEXV01035014|BR|ST_NA|Cluster_NA|2017/01/01:0.0311749778):0.0041011470):0.0067786063,KEXV01044902|BR|ST_NA|Cluster_NA|2017/01/01:0.0231175133):0.0000072875,(KEXV01008277|BR|ST_NA|Cluster_NA|2014/01/01:0.0178532852,KEXV01031348|BR|ST_NA|Cluster_NA|2015/01/01:0.0263854242):0.0160884052):0.0025296152,((KEXV01008297|BR|ST_NA|Cluster_NA|2014/01/01:0.0210926768,KEXV01039359|BR|ST_NA|Cluster_NA|2017/01/01:0.0249571068):0.0106953614,(KEXV01035200|BR|ST_NA|Cluster_NA|2017/01/01:0.0125635401,KEXV01039409|BR|ST_NA|Cluster_NA|2017/01/01:0.0077050325):0.0126946701):0.0000390646):0.0028671028,((((KEXV01029828|BR|ST_NA|Cluster_NA|2015/01/01:0.0297591667,KEXV01029843|BR|ST_NA|Cluster_NA|2015/01/01:0.0183477911):0.0026848797,(KEXV01037569|BR|ST_NA|Cluster_NA|2017/01/01:0.0478246531,KF782682|BR|ST_NA|Cluster_NA|2012/01/01:0.0075513516):0.0093888631):0.0010400914,((KEXV01032368|BR|ST_NA|Cluster_NA|2016/01/01:0.0128371886,KEXV01037588|BR|ST_NA|Cluster_NA|2017/01/01:0.0106799435):0.0038655208,((KEXV01037528|BR|ST_NA|Cluster_NA|2016/01/01:0.0114497022,KF701012|BR|ST_NA|Cluster_NA|2012/01/01:0.0073931271):0.0041431518,KF701020|BR|ST_NA|Cluster_NA|2012/01/01:0.0020296903):0.0011127540):0.0089404792):0.0015995371,((((KEXV01033413|BR|ST_NA|Cluster_NA|2017/01/01:0.0391367072,(KEXV01037482|BR|ST_NA|Cluster_NA|2016/01/01:0.0312844300,(KEXV01037525|BR|ST_NA|Cluster_NA|2016/01/01:0.0297379636,(KEXV01037543|BR|ST_NA|Cluster_NA|2017/01/01:0.0111112454,KEXV01037572|BR|ST_NA|Cluster_NA|2017/01/01:0.0098998411):0.0160289115):0.0042781138):0.0080951282):0.0050840381,KF700971|BR|ST_NA|Cluster_NA|2011/01/01:0.0203540603):0.0006276595,(((KEXV01037463|BR|ST_NA|Cluster_NA|2016/01/01:0.0171614709,KF782690|BR|ST_NA|Cluster_NA|2012/01/01:0.0120506287):0.0063199954,KEXV01037544|BR|ST_NA|Cluster_NA|2017/01/01:0.0121748527):0.0199990507,(KEXV01037501|BR|ST_NA|Cluster_NA|2016/01/01:0.0364424620,(KF700960|BR|ST_NA|Cluster_NA|2011/01/01:0.0075093117,KF700977|BR|ST_NA|Cluster_NA|2011/01/01:0.0066022813):0.0109866779):0.0043923208):0.0019816254):0.0013594742,KEXV01037499|BR|ST_NA|Cluster_NA|2016/01/01:0.0158180189):0.0000027755):0.0101048143):0.0009861821):0.0009043784):0.0000075697,((((KEXV01002738|BR|ST_NA|Cluster_NA|2015/01/01:0.0208102733,(KEXV01011902|BR|ST_NA|Cluster_NA|2015/01/01:0.0195810718,KEXV01036218|BR|ST_NA|Cluster_NA|2017/01/01:0.0129186187):0.0119475362):0.0064565500,((((KEXV01034268|BR|ST_NA|Cluster_NA|2016/01/01:0.0223068654,KEXV01038452|BR|ST_NA|Cluster_NA|2016/01/01:0.0256586281):0.0119332751,(KEXV01038504|BR|ST_NA|Cluster_NA|2016/01/01:0.0075807853,(KEXV01038506|BR|ST_NA|Cluster_NA|2016/01/01:0.0022601913,KEXV01039178|BR|ST_NA|Cluster_NA|2017/01/01:0.0080602970):0.0006465244):0.0150281784):0.0109244011,KEXV01038788|BR|ST_NA|Cluster_NA|2016/01/01:0.0208913692):0.0078395592,(KEXV01035974|BR|ST_NA|Cluster_NA|2016/01/01:0.0276966026,KEXV01036387|BR|ST_NA|Cluster_NA|2017/01/01:0.0338975109):0.0051959005):0.0014522038):0.0060835336,(KEXV01038943|BR|ST_NA|Cluster_NA|2016/01/01:0.0245110344,KEXV01046406|BR|ST_NA|Cluster_NA|2017/01/01:0.0305198522):0.0038932817):0.0000077383,((((KEXV01009359|BR|ST_NA|Cluster_NA|2015/01/01:0.0258644119,KEXV01035135|BR|ST_NA|Cluster_NA|2017/01/01:0.0297281634):0.0040468318,KEXV01041031|BR|ST_NA|Cluster_NA|2016/01/01:0.0261527159):0.0038479178,(((((KEXV01012250|BR|ST_NA|Cluster_NA|2015/01/01:0.0125920499,KEXV01012270|BR|ST_NA|Cluster_NA|2015/01/01:0.0103226387):0.0030029697,KEXV01036496|BR|ST_NA|Cluster_NA|2016/01/01:0.0176803142):0.0000065898,((KEXV01012279|BR|ST_NA|Cluster_NA|2015/01/01:0.0083540240,(KEXV01036551|BR|ST_NA|Cluster_NA|2016/01/01:0.0263935529,KEXV01036645|BR|ST_NA|Cluster_NA|2017/01/01:0.0127558520):0.0041978277):0.0000083063,KEXV01039937|BR|ST_NA|Cluster_NA|2016/01/01:0.0160664872):0.0018198914):0.0058372056,KEXV01036518|BR|ST_NA|Cluster_NA|2016/01/01:0.0090409910):0.0136089350,KEXV01038959|BR|ST_NA|Cluster_NA|2016/01/01:0.0253909556):0.0024878671):0.0016185030,(((KEXV01032698|BR|ST_NA|Cluster_NA|2017/01/01:0.0322813921,KEXV01038627|BR|ST_NA|Cluster_NA|2016/01/01:0.0231980183):0.0048650717,(KEXV01038965|BR|ST_NA|Cluster_NA|2016/01/01:0.0285076781,MZ475762|BR|ST_NA|Cluster_NA|2016/01/01:0.0315320676):0.0033068388):0.0019633913,(KEXV01033729|BR|ST_NA|Cluster_NA|2017/01/01:0.0467680834,KEXV01044122|BR|ST_NA|Cluster_NA|2016/01/01:0.0191014156):0.0076268320):0.0000076491):0.0007979969):0.0022840130):0.0025041561,(((((KEXV01008241|BR|ST_NA|Cluster_NA|2014/01/01:0.0166701552,KEXV01038966|BR|ST_NA|Cluster_NA|2016/01/01:0.0307506012):0.0120708332,((KEXV01038330|BR|ST_NA|Cluster_NA|2016/01/01:0.0322268016,KEXV01038379|BR|ST_NA|Cluster_NA|2016/01/01:0.0179576360):0.0237111145,KEXV01040878|BR|ST_NA|Cluster_NA|2016/01/01:0.0507049737):0.0047405857):0.0008193958,((KEXV01008799|BR|ST_NA|Cluster_NA|2015/01/01:0.0428289682,((KEXV01012367|BR|ST_NA|Cluster_NA|2015/01/01:0.0504788529,KEXV01041726|BR|ST_NA|Cluster_NA|2017/01/01:0.0229473693):0.0119554784,(KEXV01031552|BR|ST_NA|Cluster_NA|2016/01/01:0.0240772177,(KEXV01031761|BR|ST_NA|Cluster_NA|2017/01/01:0.0402495432,KEXV01046080|BR|ST_NA|Cluster_NA|2017/01/01:0.0318194139):0.0039170912):0.0092336049):0.0029015314):0.0000060215,((KEXV01008825|BR|ST_NA|Cluster_NA|2015/01/01:0.0317954860,KEXV01029613|BR|ST_NA|Cluster_NA|2015/01/01:0.0216826393):0.0063477792,KEXV01034362|BR|ST_NA|Cluster_NA|2017/01/01:0.0263640009):0.0056461755):0.0022424474):0.0012372552,(((((((KEXV01008242|BR|ST_NA|Cluster_NA|2014/01/01:0.0185088914,KEXV01008248|BR|ST_NA|Cluster_NA|2014/01/01:0.0143930485):0.0080956378,KEXV01009138|BR|ST_NA|Cluster_NA|2015/01/01:0.0248064910):0.0023538923,((KEXV01009081|BR|ST_NA|Cluster_NA|2015/01/01:0.0348777040,(KEXV01039679|BR|ST_NA|Cluster_NA|2017/01/01:0.0042927150,KEXV01039779|BR|ST_NA|Cluster_NA|2017/01/01:0.0019881509):0.0245462809):0.0000082128,KEXV01039310|BR|ST_NA|Cluster_NA|2017/01/01:0.0176148319):0.0073469262):0.0039219229,(KEXV01045821|BR|ST_NA|Cluster_NA|2017/01/01:0.0368802666,KM851200|BR|ST_NA|Cluster_NA|2012/01/01:0.0313425065):0.0086927903):0.0000055998,(KEXV01034855|BR|ST_NA|Cluster_NA|2016/01/01:0.0345127658,MN528343|BR|ST_NA|Cluster_NA|2018/01/01:0.0466078090):0.0068065967):0.0040924125,(((KEXV01008743|BR|ST_NA|Cluster_NA|2015/01/01:0.0274198746,KEXV01034246|BR|ST_NA|Cluster_NA|2016/01/01:0.0326430354):0.0055372716,(KEXV01012315|BR|ST_NA|Cluster_NA|2014/01/01:0.0399069950,KEXV01038388|BR|ST_NA|Cluster_NA|2016/01/01:0.0339970750):0.0087870451):0.0005462267,(KEXV01009095|BR|ST_NA|Cluster_NA|2015/01/01:0.0275826360,KEXV01034765|BR|ST_NA|Cluster_NA|2016/01/01:0.0266202506):0.0032574566):0.0037711584):0.0000027755,((KEXV01029878|BR|ST_NA|Cluster_NA|2015/01/01:0.0392659939,((KEXV01035124|BR|ST_NA|Cluster_NA|2017/01/01:0.0273379572,KEXV01039187|BR|ST_NA|Cluster_NA|2017/01/01:0.0310757472):0.0041954410,KEXV01037485|BR|ST_NA|Cluster_NA|2016/01/01:0.0375287369):0.0032987609):0.0028926536,KEXV01038551|BR|ST_NA|Cluster_NA|2016/01/01:0.0151444560):0.0000079536):0.0010235716):0.0000027755,((KEXV01031353|BR|ST_NA|Cluster_NA|2015/01/01:0.0129871918,KEXV01039834|BR|ST_NA|Cluster_NA|2017/01/01:0.0188686486):0.0095934950,(KEXV01036528|BR|ST_NA|Cluster_NA|2016/01/01:0.0310577975,KEXV01044101|BR|ST_NA|Cluster_NA|2016/01/01:0.0345777702):0.0038075999):0.0031658322):0.0000076699):0.0000062206,((((((((((((KEXV01005222|BR|ST_NA|Cluster_NA|2014/01/01:0.0321563912,KEXV01033854|BR|ST_NA|Cluster_NA|2016/01/01:0.0124438061):0.0104142583,KEXV01038657|BR|ST_NA|Cluster_NA|2016/01/01:0.0090543562):0.0278877326,(KEXV01008537|BR|ST_NA|Cluster_NA|2015/01/01:0.0096827690,((KEXV01034603|BR|ST_NA|Cluster_NA|2016/01/01:0.0145451746,KEXV01039165|BR|ST_NA|Cluster_NA|2017/01/01:0.0010274814):0.0060659388,KEXV01039297|BR|ST_NA|Cluster_NA|2017/01/01:0.0096958507):0.0050565439):0.0339701241):0.0000073730,((((KEXV01014477|BR|ST_NA|Cluster_NA|2014/01/01:0.0445366016,((KEXV01043710|BR|ST_NA|Cluster_NA|2016/01/01:0.0218425357,KEXV01044151|BR|ST_NA|Cluster_NA|2016/01/01:0.0141894960):0.0048528817,KEXV01046325|BR|ST_NA|Cluster_NA|2017/01/01:0.0390587389):0.0169710288):0.0019500468,KEXV01039675|BR|ST_NA|Cluster_NA|2017/01/01:0.0637080256):0.0020333806,(((((KEXV01029755|BR|ST_NA|Cluster_NA|2015/01/01:0.0233374697,KEXV01037133|BR|ST_NA|Cluster_NA|2017/01/01:0.0024021876):0.0084049669,KEXV01036545|BR|ST_NA|Cluster_NA|2016/01/01:0.0465421419):0.0034849289,(KEXV01036894|BR|ST_NA|Cluster_NA|2016/01/01:0.0126866037,KEXV01037386|BR|ST_NA|Cluster_NA|2017/01/01:0.0189079210):0.0144557811):0.0036333703,(KEXV01036521|BR|ST_NA|Cluster_NA|2016/01/01:0.0094277106,KEXV01036532|BR|ST_NA|Cluster_NA|2016/01/01:0.0239439531):0.0078174316):0.0029935251,KEXV01037315|BR|ST_NA|Cluster_NA|2017/01/01:0.0289690321):0.0112777426):0.0000067071,(((KEXV01032785|BR|ST_NA|Cluster_NA|2017/01/01:0.0176857980,KEXV01042701|BR|ST_NA|Cluster_NA|2017/01/01:0.0185430014):0.0165271700,KEXV01038843|BR|ST_NA|Cluster_NA|2016/01/01:0.0356054515):0.0024178351,KEXV01039726|BR|ST_NA|Cluster_NA|2017/01/01:0.0394518298):0.0058131822):0.0000056389):0.0000056389,(KEXV01033541|BR|ST_NA|Cluster_NA|2016/01/01:0.0176415495,KEXV01035042|BR|ST_NA|Cluster_NA|2017/01/01:0.0371547314):0.0188046670):0.0052561072,KEXV01034235|BR|ST_NA|Cluster_NA|2016/01/01:0.0406163748):0.0032202993,((KEXV01008445|BR|ST_NA|Cluster_NA|2015/01/01:0.0279285083,KEXV01009055|BR|ST_NA|Cluster_NA|2015/01/01:0.0093183473):0.0147908127,KEXV01034446|BR|ST_NA|Cluster_NA|2017/01/01:0.0303900393):0.0038485348):0.0000062130,KEXV01034385|BR|ST_NA|Cluster_NA|2017/01/01:0.0249891771):0.0009472208,(((((KEXV01008695|BR|ST_NA|Cluster_NA|2015/01/01:0.0068025620,KEXV01038604|BR|ST_NA|Cluster_NA|2016/01/01:0.0042201460):0.0025996041,KEXV01039236|BR|ST_NA|Cluster_NA|2017/01/01:0.0181770867):0.0225216304,(KEXV01029605|BR|ST_NA|Cluster_NA|2015/01/01:0.0203425278,KEXV01039558|BR|ST_NA|Cluster_NA|2017/01/01:0.0299667430):0.0077319107):0.0025570235,KEXV01039493|BR|ST_NA|Cluster_NA|2017/01/01:0.0225532981):0.0021924815,(((KEXV01033721|BR|ST_NA|Cluster_NA|2017/01/01:0.0417968251,KEXV01039216|BR|ST_NA|Cluster_NA|2017/01/01:0.0182835216):0.0054874879,KF782693|BR|ST_NA|Cluster_NA|2012/01/01:0.0246612050):0.0094492436,MF594891|BR|ST_NA|Cluster_NA|2011/01/01:0.0193949681):0.0024524840):0.0007572992):0.0028364307,((KEXV01009007|BR|ST_NA|Cluster_NA|2015/01/01:0.0371145384,KEXV01040409|BR|ST_NA|Cluster_NA|2016/01/01:0.0216238455):0.0024048419,KEXV01032903|BR|ST_NA|Cluster_NA|2016/01/01:0.0213547604):0.0035634541):0.0039036286,((((((KEXV01005231|BR|ST_NA|Cluster_NA|2014/01/01:0.0142053096,KEXV01046192|BR|ST_NA|Cluster_NA|2017/01/01:0.0202093349):0.0269835615,((KEXV01008786|BR|ST_NA|Cluster_NA|2015/01/01:0.0213725546,KEXV01038761|BR|ST_NA|Cluster_NA|2016/01/01:0.0616336507):0.0043981782,KEXV01043241|BR|ST_NA|Cluster_NA|2016/01/01:0.0304278681):0.0031425737):0.0054568463,(((((KEXV01008585|BR|ST_NA|Cluster_NA|2015/01/01:0.0164755723,KEXV01038771|BR|ST_NA|Cluster_NA|2016/01/01:0.0172929896):0.0042812427,(KEXV01015230|BR|ST_NA|Cluster_NA|2014/01/01:0.0000027755,KEXV01015233|BR|ST_NA|Cluster_NA|2014/01/01:0.0000027755):0.0381474635):0.0013211676,KEXV01044640|BR|ST_NA|Cluster_NA|2016/01/01:0.0344246546):0.0049113895,KEXV01008606|BR|ST_NA|Cluster_NA|2015/01/01:0.0202029406):0.0041877272,KEXV01008658|BR|ST_NA|Cluster_NA|2015/01/01:0.0299694495):0.0063731567):0.0000080788,((((KEXV01016115|BR|ST_NA|Cluster_NA|2015/01/01:0.0250220881,KEXV01045211|BR|ST_NA|Cluster_NA|2017/01/01:0.0203974450):0.0073321603,KEXV01039975|BR|ST_NA|Cluster_NA|2017/01/01:0.0388869204):0.0039718081,KEXV01016244|BR|ST_NA|Cluster_NA|2015/01/01:0.0221362174):0.0025559277,KEXV01045962|BR|ST_NA|Cluster_NA|2017/01/01:0.0145603608):0.0137593690):0.0000069516,(KEXV01008899|BR|ST_NA|Cluster_NA|2015/01/01:0.0211752144,KF701010|BR|ST_NA|Cluster_NA|2012/01/01:0.0361639591):0.0054233917):0.0000065961,(((((KEXV01008215|BR|ST_NA|Cluster_NA|2014/01/01:0.0172315790,MF573254|BR|ST_NA|Cluster_NA|2012/01/01:0.0071246059):0.0011726237,KEXV01038921|BR|ST_NA|Cluster_NA|2016/01/01:0.0182908637):0.0283892652,((KEXV01032898|BR|ST_NA|Cluster_NA|2016/01/01:0.0561982920,(KX357238|BR|ST_NA|Cluster_NA|2012/01/01:0.0029426137,KX357300|BR|ST_NA|Cluster_NA|2015/01/01:0.0000031383):0.0395561504):0.0000739344,KEXV01038658|BR|ST_NA|Cluster_NA|2016/01/01:0.0278425400):0.0023164022):0.0035630191,(KEXV01008236|BR|ST_NA|Cluster_NA|2014/01/01:0.0610444071,(KEXV01038970|BR|ST_NA|Cluster_NA|2016/01/01:0.0334068401,KEXV01039462|BR|ST_NA|Cluster_NA|2017/01/01:0.0185448003):0.0029744679):0.0000059035):0.0045116278,(KEXV01039646|BR|ST_NA|Cluster_NA|2017/01/01:0.0107243565,KX357257|BR|ST_NA|Cluster_NA|2013/01/01:0.0243836696):0.0034067566):0.0026911463):0.0000065826):0.0014870441,((((((((KEXV01007664|BR|ST_NA|Cluster_NA|2014/01/01:0.0000027755,KY581417|BR|ST_NA|Cluster_NA|2014/01/01:0.0000027755):0.0308110104,KEXV01016370|BR|ST_NA|Cluster_NA|2015/01/01:0.0221243499):0.0079634079,((KEXV01008336|BR|ST_NA|Cluster_NA|2014/01/01:0.0306271861,((((KEXV01008579|BR|ST_NA|Cluster_NA|2015/01/01:0.0018727882,KEXV01008584|BR|ST_NA|Cluster_NA|2015/01/01:0.0266374106):0.0056900399,KX357271|BR|ST_NA|Cluster_NA|2013/01/01:0.0356413483):0.0028607833,((KEXV01038842|BR|ST_NA|Cluster_NA|2016/01/01:0.0113893418,MZ475772|BR|ST_NA|Cluster_NA|2017/01/01:0.0171180964):0.0021999107,(KEXV01038956|BR|ST_NA|Cluster_NA|2016/01/01:0.0254553923,KX357243|BR|ST_NA|Cluster_NA|2012/01/01:0.0205324048):0.0028294848):0.0068930760):0.0027242832,KEXV01039727|BR|ST_NA|Cluster_NA|2017/01/01:0.0253297587):0.0067773498):0.0030976279,(KEXV01032412|BR|ST_NA|Cluster_NA|2016/01/01:0.0223854298,KEXV01038478|BR|ST_NA|Cluster_NA|2016/01/01:0.0424152654):0.0044613800):0.0040495405):0.0000065826,((KEXV01038996|BR|ST_NA|Cluster_NA|2016/01/01:0.0000027755,KEXV01039761|BR|ST_NA|Cluster_NA|2017/01/01:0.0021033668):0.0317746711,KEXV01039186|BR|ST_NA|Cluster_NA|2017/01/01:0.0280054014):0.0067340725):0.0033817500,((((KEXV01008302|BR|ST_NA|Cluster_NA|2014/01/01:0.0460525496,(KEXV01016212|BR|ST_NA|Cluster_NA|2015/01/01:0.0114751702,KEXV01016313|BR|ST_NA|Cluster_NA|2015/01/01:0.0071543926):0.0189704128):0.0045608329,KEXV01038729|BR|ST_NA|Cluster_NA|2016/01/01:0.0390292592):0.0054447936,((KEXV01009053|BR|ST_NA|Cluster_NA|2015/01/01:0.0373069048,KEXV01039291|BR|ST_NA|Cluster_NA|2017/01/01:0.0384693819):0.0048316563,KEXV01036463|BR|ST_NA|Cluster_NA|2017/01/01:0.0334762770):0.0000076967):0.0013186254,(KEXV01009063|BR|ST_NA|Cluster_NA|2015/01/01:0.0325292865,KEXV01038889|BR|ST_NA|Cluster_NA|2016/01/01:0.0152299301):0.0056620120):0.0000072376):0.0000068778,(((KEXV01008240|BR|ST_NA|Cluster_NA|2014/01/01:0.0334165816,(KEXV01038588|BR|ST_NA|Cluster_NA|2016/01/01:0.0208105297,KEXV01039702|BR|ST_NA|Cluster_NA|2017/01/01:0.0413982971):0.0062012689):0.0014642723,(((KEXV01031507|BR|ST_NA|Cluster_NA|2017/01/01:0.0349451296,KEXV01032727|BR|ST_NA|Cluster_NA|2017/01/01:0.0251657207):0.0120288721,(KEXV01041652|BR|ST_NA|Cluster_NA|2017/01/01:0.0277184379,KEXV01042025|BR|ST_NA|Cluster_NA|2016/01/01:0.0306890327):0.0131834172):0.0057207515,KEXV01039565|BR|ST_NA|Cluster_NA|2017/01/01:0.0242770248):0.0000059930):0.0009357613,((((((KEXV01008555|BR|ST_NA|Cluster_NA|2015/01/01:0.0380242670,((((KEXV01032801|BR|ST_NA|Cluster_NA|2016/01/01:0.0169403818,((KEXV01032879|BR|ST_NA|Cluster_NA|2016/01/01:0.0009098414,KEXV01033198|BR|ST_NA|Cluster_NA|2017/01/01:0.0144619897):0.0030001846,KEXV01033280|BR|ST_NA|Cluster_NA|2017/01/01:0.0081470074):0.0010270300):0.0022736215,KEXV01033203|BR|ST_NA|Cluster_NA|2017/01/01:0.0143744215):0.0270175243,KEXV01042974|BR|ST_NA|Cluster_NA|2016/01/01:0.0313596132):0.0047047749,(KEXV01033626|BR|ST_NA|Cluster_NA|2016/01/01:0.0487918719,KEXV01038256|BR|ST_NA|Cluster_NA|2016/01/01:0.0320771181):0.0135580268):0.0031931877):0.0023208589,KEXV01038443|BR|ST_NA|Cluster_NA|2016/01/01:0.0334193480):0.0017796614,(KEXV01008789|BR|ST_NA|Cluster_NA|2015/01/01:0.0264273112,KEXV01036821|BR|ST_NA|Cluster_NA|2016/01/01:0.0283674024):0.0020961983):0.0017395552,(((KEXV01008737|BR|ST_NA|Cluster_NA|2015/01/01:0.0048304429,KEXV01009073|BR|ST_NA|Cluster_NA|2015/01/01:0.0191411483):0.0207942898,(KEXV01038568|BR|ST_NA|Cluster_NA|2016/01/01:0.0269068371,KEXV01038893|BR|ST_NA|Cluster_NA|2016/01/01:0.0234152087):0.0069062257):0.0018448741,((KEXV01039645|BR|ST_NA|Cluster_NA|2017/01/01:0.0090506088,KEXV01039663|BR|ST_NA|Cluster_NA|2017/01/01:0.0186891988):0.0189002903,KEXV01039681|BR|ST_NA|Cluster_NA|2017/01/01:0.0298654953):0.0017847278):0.0031072177):0.0026787612,((KEXV01009168|BR|ST_NA|Cluster_NA|2015/01/01:0.0077547397,KEXV01039351|BR|ST_NA|Cluster_NA|2017/01/01:0.0290382334):0.0209359670,KX357232|BR|ST_NA|Cluster_NA|2012/01/01:0.0338690629):0.0024708430):0.0010533891,(KEXV01038780|BR|ST_NA|Cluster_NA|2016/01/01:0.0156968264,(KEXV01039258|BR|ST_NA|Cluster_NA|2017/01/01:0.0456000660,KEXV01039948|BR|ST_NA|Cluster_NA|2017/01/01:0.0572740432):0.0037546326):0.0059087556):0.0033855474):0.0000076223):0.0018021805,(((((KEXV01008876|BR|ST_NA|Cluster_NA|2015/01/01:0.0293397489,KEXV01033524|BR|ST_NA|Cluster_NA|2016/01/01:0.0260354275):0.0066336212,KEXV01035286|BR|ST_NA|Cluster_NA|2017/01/01:0.0153437385):0.0103491870,KEXV01036549|BR|ST_NA|Cluster_NA|2016/01/01:0.0273552328):0.0030648968,KEXV01038931|BR|ST_NA|Cluster_NA|2016/01/01:0.0155996281):0.0048970623,KEXV01009043|BR|ST_NA|Cluster_NA|2015/01/01:0.0177529245):0.0015315689):0.0008366392,((KEXV01008305|BR|ST_NA|Cluster_NA|2014/01/01:0.0096559253,KEXV01038967|BR|ST_NA|Cluster_NA|2016/01/01:0.0186638862):0.0017650508,KEXV01038725|BR|ST_NA|Cluster_NA|2016/01/01:0.0155897788):0.0029671452):0.0006356372):0.0000027755):0.0000027755,((((((((((KEXV01002839|BR|ST_NA|Cluster_NA|2015/01/01:0.0260210771,(KEXV01008325|BR|ST_NA|Cluster_NA|2014/01/01:0.0246816725,KEXV01009083|BR|ST_NA|Cluster_NA|2015/01/01:0.0626602319):0.0000070024):0.0052370006,(KEXV01039307|BR|ST_NA|Cluster_NA|2017/01/01:0.0318082215,(KEXV01039447|BR|ST_NA|Cluster_NA|2017/01/01:0.0275685898,KEXV01039600|BR|ST_NA|Cluster_NA|2017/01/01:0.0238755079):0.0200871975):0.0000064627):0.0027321076,KEXV01008484|BR|ST_NA|Cluster_NA|2015/01/01:0.0314304445):0.0024235729,((((((KEXV01008223|BR|ST_NA|Cluster_NA|2014/01/01:0.0214514385,KEXV01034490|BR|ST_NA|Cluster_NA|2016/01/01:0.0243670768):0.0144275705,(KEXV01009024|BR|ST_NA|Cluster_NA|2015/01/01:0.0321404128,KEXV01040109|BR|ST_NA|Cluster_NA|2017/01/01:0.0511551138):0.0030064069):0.0000062444,(KEXV01008657|BR|ST_NA|Cluster_NA|2015/01/01:0.0162987310,KEXV01009019|BR|ST_NA|Cluster_NA|2015/01/01:0.0243758143):0.0070688545):0.0009230072,(((KEXV01009047|BR|ST_NA|Cluster_NA|2015/01/01:0.0247840444,KEXV01039623|BR|ST_NA|Cluster_NA|2017/01/01:0.0632614182):0.0004137481,KEXV01038972|BR|ST_NA|Cluster_NA|2016/01/01:0.0230559844):0.0050650173,KEXV01046061|BR|ST_NA|Cluster_NA|2017/01/01:0.0222837018):0.0000066623):0.0028922436,(((KEXV01008338|BR|ST_NA|Cluster_NA|2014/01/01:0.0250181022,((KEXV01015286|BR|ST_NA|Cluster_NA|2014/01/01:0.0000027755,KEXV01015332|BR|ST_NA|Cluster_NA|2014/01/01:0.0000027755):0.0226966030,(KEXV01016012|BR|ST_NA|Cluster_NA|2015/01/01:0.0000027755,KEXV01043550|BR|ST_NA|Cluster_NA|2016/01/01:0.0000027755):0.0244748271):0.0087288630):0.0033785315,((KEXV01008570|BR|ST_NA|Cluster_NA|2015/01/01:0.0421640812,KEXV01041199|BR|ST_NA|Cluster_NA|2017/01/01:0.0341393643):0.0033004815,KEXV01034345|BR|ST_NA|Cluster_NA|2017/01/01:0.0323948111):0.0017944544):0.0000078024,((((KEXV01012137|BR|ST_NA|Cluster_NA|2015/01/01:0.0222909781,KEXV01035805|BR|ST_NA|Cluster_NA|2016/01/01:0.0208722908):0.0030166014,KEXV01035763|BR|ST_NA|Cluster_NA|2016/01/01:0.0124464324):0.0111597100,(KEXV01040944|BR|ST_NA|Cluster_NA|2016/01/01:0.0176621645,MZ475776|BR|ST_NA|Cluster_NA|2017/01/01:0.0317860347):0.0031227016):0.0025568909,(KEXV01035423|BR|ST_NA|Cluster_NA|2017/01/01:0.0262422686,KEXV01041759|BR|ST_NA|Cluster_NA|2017/01/01:0.0245170574):0.0046977019):0.0023656575):0.0022865760):0.0000065898,(((KEXV01030861|BR|ST_NA|Cluster_NA|2015/01/01:0.0244654382,(KEXV01032367|BR|ST_NA|Cluster_NA|2016/01/01:0.0284613189,KEXV01033545|BR|ST_NA|Cluster_NA|2016/01/01:0.0325769294):0.0118521995):0.0089349634,KEXV01032806|BR|ST_NA|Cluster_NA|2016/01/01:0.0245115570):0.0009427894,KEXV01038320|BR|ST_NA|Cluster_NA|2016/01/01:0.0305102551):0.0015380094):0.0022928968):0.0000027755,KEXV01035328|BR|ST_NA|Cluster_NA|2017/01/01:0.0200174486):0.0000069844,((((((((KEXV01005225|BR|ST_NA|Cluster_NA|2014/01/01:0.0006355111,KEXV01005275|BR|ST_NA|Cluster_NA|2014/01/01:0.0037315897):0.0195979985,KEXV01039573|BR|ST_NA|Cluster_NA|2017/01/01:0.0124972876):0.0060325593,(KEXV01009061|BR|ST_NA|Cluster_NA|2015/01/01:0.0223253404,KEXV01038576|BR|ST_NA|Cluster_NA|2016/01/01:0.0377568415):0.0047623555):0.0000069865,KEXV01039255|BR|ST_NA|Cluster_NA|2017/01/01:0.0318280424):0.0029603737,KEXV01038547|BR|ST_NA|Cluster_NA|2016/01/01:0.0234578792):0.0002295083,KEXV01038399|BR|ST_NA|Cluster_NA|2016/01/01:0.0287345773):0.0019185262,(((((KEXV01006921|BR|ST_NA|Cluster_NA|2014/01/01:0.0199166138,KEXV01039039|BR|ST_NA|Cluster_NA|2017/01/01:0.0401223425):0.0077806966,(KEXV01038397|BR|ST_NA|Cluster_NA|2016/01/01:0.0246348346,(KEXV01038747|BR|ST_NA|Cluster_NA|2016/01/01:0.0277116230,KEXV01039112|BR|ST_NA|Cluster_NA|2017/01/01:0.0351885018):0.0024294320):0.0111976063):0.0000067095,(((KEXV01032167|BR|ST_NA|Cluster_NA|2016/01/01:0.0207820219,KEXV01032280|BR|ST_NA|Cluster_NA|2016/01/01:0.0102705246):0.0022414735,KEXV01032741|BR|ST_NA|Cluster_NA|2017/01/01:0.0083275299):0.0196190766,((KEXV01040418|BR|ST_NA|Cluster_NA|2016/01/01:0.0345673006,(KEXV01040629|BR|ST_NA|Cluster_NA|2016/01/01:0.0268996819,KEXV01041409|BR|ST_NA|Cluster_NA|2017/01/01:0.0245291268):0.0072243701):0.0037656226,KEXV01041494|BR|ST_NA|Cluster_NA|2017/01/01:0.0305819133):0.0045444412):0.0000065898):0.0000056389,KEXV01038751|BR|ST_NA|Cluster_NA|2016/01/01:0.0095131982):0.0015943263,KEXV01009104|BR|ST_NA|Cluster_NA|2015/01/01:0.0341859839):0.0016814065):0.0006296939,((KEXV01033568|BR|ST_NA|Cluster_NA|2016/01/01:0.0197206356,(KEXV01033582|BR|ST_NA|Cluster_NA|2016/01/01:0.0281902145,KEXV01033611|BR|ST_NA|Cluster_NA|2016/01/01:0.0216924534):0.0018910736):0.0000764378,KEXV01034739|BR|ST_NA|Cluster_NA|2016/01/01:0.0262965604):0.0046868747):0.0019915097):0.0000027755,KEXV01040684|BR|ST_NA|Cluster_NA|2016/01/01:0.0106318832):0.0000065826,KEXV01033044|BR|ST_NA|Cluster_NA|2016/01/01:0.0188164711):0.0007681989,((KEXV01006983|BR|ST_NA|Cluster_NA|2014/01/01:0.0124880366,(((KEXV01009115|BR|ST_NA|Cluster_NA|2015/01/01:0.0119564612,KEXV01039159|BR|ST_NA|Cluster_NA|2017/01/01:0.0359184845):0.0076538409,KEXV01042815|BR|ST_NA|Cluster_NA|2017/01/01:0.0227541967):0.0011422338,(KEXV01015330|BR|ST_NA|Cluster_NA|2014/01/01:0.0191438019,KEXV01040471|BR|ST_NA|Cluster_NA|2016/01/01:0.0204386590):0.0022368820):0.0000065826):0.0001106854,KEXV01034917|BR|ST_NA|Cluster_NA|2016/01/01:0.0446298531):0.0024332403):0.0010048145,KEXV01038686|BR|ST_NA|Cluster_NA|2016/01/01:0.0087538014):0.0012373362):0.0010123486,(((((((((KEXV01002774|BR|ST_NA|Cluster_NA|2015/01/01:0.0411861612,(KEXV01015197|BR|ST_NA|Cluster_NA|2014/01/01:0.0389158566,KEXV01039115|BR|ST_NA|Cluster_NA|2017/01/01:0.0367768759):0.0058950180):0.0048945449,((KEXV01008758|BR|ST_NA|Cluster_NA|2015/01/01:0.0356416307,KEXV01012326|BR|ST_NA|Cluster_NA|2015/01/01:0.0266934266):0.0051339051,KEXV01038235|BR|ST_NA|Cluster_NA|2016/01/01:0.0418204236):0.0040290333):0.0015973594,(KEXV01009145|BR|ST_NA|Cluster_NA|2015/01/01:0.0295106516,KEXV01038727|BR|ST_NA|Cluster_NA|2016/01/01:0.0429322760):0.0160245300):0.0018196602,(((KEXV01007017|BR|ST_NA|Cluster_NA|2014/01/01:0.0388031584,(KEXV01038599|BR|ST_NA|Cluster_NA|2016/01/01:0.0801921460,KEXV01040736|BR|ST_NA|Cluster_NA|2016/01/01:0.0491484128):0.0081200685):0.0037353056,KEXV01039933|BR|ST_NA|Cluster_NA|2016/01/01:0.0298696830):0.0055534091,(KEXV01008916|BR|ST_NA|Cluster_NA|2015/01/01:0.0371261964,(KEXV01009069|BR|ST_NA|Cluster_NA|2015/01/01:0.0472233974,KEXV01031362|BR|ST_NA|Cluster_NA|2015/01/01:0.0411728871):0.0133148899):0.0071565472):0.0019107150):0.0000065961,(KEXV01029882|BR|ST_NA|Cluster_NA|2015/01/01:0.0322366228,(KEXV01042225|BR|ST_NA|Cluster_NA|2016/01/01:0.0408610594,KEXV01042643|BR|ST_NA|Cluster_NA|2017/01/01:0.0196760913):0.0074023375):0.0038992138):0.0008174072,KEXV01038804|BR|ST_NA|Cluster_NA|2016/01/01:0.0278761826):0.0047875195,((((KEXV01008487|BR|ST_NA|Cluster_NA|2015/01/01:0.0206461417,(KEXV01039312|BR|ST_NA|Cluster_NA|2017/01/01:0.0187849086,(KEXV01039439|BR|ST_NA|Cluster_NA|2017/01/01:0.0044989288,KEXV01039485|BR|ST_NA|Cluster_NA|2017/01/01:0.0000065826):0.0079496174):0.0310056310):0.0052852083,((KEXV01015414|BR|ST_NA|Cluster_NA|2015/01/01:0.0217443210,KEXV01035505|BR|ST_NA|Cluster_NA|2017/01/01:0.0325475787):0.0054735401,KEXV01035146|BR|ST_NA|Cluster_NA|2017/01/01:0.0322049330):0.0059943002):0.0007535753,(KEXV01041204|BR|ST_NA|Cluster_NA|2017/01/01:0.0230188242,KEXV01041592|BR|ST_NA|Cluster_NA|2017/01/01:0.0207706321):0.0076622337):0.0011831401,(((KEXV01008536|BR|ST_NA|Cluster_NA|2015/01/01:0.0255061288,MF594893|BR|ST_NA|Cluster_NA|2011/01/01:0.0139885850):0.0043403858,KEXV01039328|BR|ST_NA|Cluster_NA|2017/01/01:0.0185241255):0.0130339268,(((KEXV01009085|BR|ST_NA|Cluster_NA|2015/01/01:0.0268301046,KEXV01031351|BR|ST_NA|Cluster_NA|2015/01/01:0.0301806534):0.0150756764,((KEXV01038678|BR|ST_NA|Cluster_NA|2016/01/01:0.0286538470,KJ680920|US|ST_NA|Cluster_NA|2011/01/01:0.0200972429):0.0119644780,KEXV01039000|BR|ST_NA|Cluster_NA|2016/01/01:0.0175105015):0.0067520079):0.0049471197,((KEXV01012355|BR|ST_NA|Cluster_NA|2015/01/01:0.0356056205,(KEXV01038267|BR|ST_NA|Cluster_NA|2016/01/01:0.0440649866,KEXV01039785|BR|ST_NA|Cluster_NA|2017/01/01:0.0217593781):0.0090671427):0.0048861552,(KEXV01038266|BR|ST_NA|Cluster_NA|2016/01/01:0.0387824157,KEXV01039719|BR|ST_NA|Cluster_NA|2017/01/01:0.0239874016):0.0046264685):0.0000065898):0.0000070855):0.0010195486):0.0007091886):0.0000027755,(((((KEXV01008309|BR|ST_NA|Cluster_NA|2014/01/01:0.0286568011,KEXV01038620|BR|ST_NA|Cluster_NA|2016/01/01:0.0138730155):0.0071219718,KEXV01039797|BR|ST_NA|Cluster_NA|2017/01/01:0.0326229287):0.0066472136,KEXV01038274|BR|ST_NA|Cluster_NA|2016/01/01:0.0249346463):0.0016232626,(KEXV01038705|BR|ST_NA|Cluster_NA|2016/01/01:0.0515681760,KEXV01038831|BR|ST_NA|Cluster_NA|2016/01/01:0.0371829477):0.0088707712):0.0000061360,((((((((KEXV01008339|BR|ST_NA|Cluster_NA|2014/01/01:0.0109083288,KEXV01038670|BR|ST_NA|Cluster_NA|2016/01/01:0.0170503703):0.0008582366,KEXV01039166|BR|ST_NA|Cluster_NA|2017/01/01:0.0072720432):0.0019431503,(((KEXV01008363|BR|ST_NA|Cluster_NA|2014/01/01:0.0146144128,KEXV01008770|BR|ST_NA|Cluster_NA|2015/01/01:0.0130297856):0.0079899978,KEXV01008582|BR|ST_NA|Cluster_NA|2015/01/01:0.0153810788):0.0000061815,KEXV01016404|BR|ST_NA|Cluster_NA|2015/01/01:0.0164715951):0.0014026903):0.0063344259,KEXV01038473|BR|ST_NA|Cluster_NA|2016/01/01:0.0526120814):0.0015629871,(KEXV01008542|BR|ST_NA|Cluster_NA|2015/01/01:0.0189356485,(KEXV01034975|BR|ST_NA|Cluster_NA|2016/01/01:0.0108127904,(KEXV01035492|BR|ST_NA|Cluster_NA|2017/01/01:0.0030704231,KEXV01039825|BR|ST_NA|Cluster_NA|2017/01/01:0.0031672733):0.0013489990):0.0077009789):0.0023740158):0.0106738788,KF701035|BR|ST_NA|Cluster_NA|2012/01/01:0.0199808925):0.0097967660,(KEXV01036316|BR|ST_NA|Cluster_NA|2017/01/01:0.0430926794,(KEXV01038587|BR|ST_NA|Cluster_NA|2016/01/01:0.0197445823,KEXV01039606|BR|ST_NA|Cluster_NA|2017/01/01:0.0200740815):0.0287502054):0.0080841521):0.0003592239,(((((((KEXV01015249|BR|ST_NA|Cluster_NA|2014/01/01:0.0133350204,(KEXV01015779|BR|ST_NA|Cluster_NA|2015/01/01:0.0014843383,KEXV01045356|BR|ST_NA|Cluster_NA|2017/01/01:0.0093334995):0.0057105982):0.0029052732,KEXV01045459|BR|ST_NA|Cluster_NA|2017/01/01:0.0160152543):0.0030110582,(KEXV01032958|BR|ST_NA|Cluster_NA|2016/01/01:0.0173306847,(KEXV01033090|BR|ST_NA|Cluster_NA|2017/01/01:0.0010071769,KEXV01033196|BR|ST_NA|Cluster_NA|2017/01/01:0.0221828685):0.0049128872):0.0030323219):0.0010331258,KEXV01033062|BR|ST_NA|Cluster_NA|2016/01/01:0.0074971792):0.0000027755,(KEXV01033141|BR|ST_NA|Cluster_NA|2017/01/01:0.0154381024,KEXV01033205|BR|ST_NA|Cluster_NA|2017/01/01:0.0273275458):0.0102749277):0.0104409503,KEXV01034300|BR|ST_NA|Cluster_NA|2016/01/01:0.0365279424):0.0018347699,KEXV01031346|BR|ST_NA|Cluster_NA|2015/01/01:0.0221176351):0.0005372510):0.0102992587):0.0000062462):0.0008819824,(((((KEXV01007121|BR|ST_NA|Cluster_NA|2014/01/01:0.0276134185,((KEXV01012252|BR|ST_NA|Cluster_NA|2015/01/01:0.0643163577,KEXV01038261|BR|ST_NA|Cluster_NA|2016/01/01:0.0275199996):0.0062070943,KEXV01035424|BR|ST_NA|Cluster_NA|2017/01/01:0.0267379196):0.0014766805):0.0017482327,((((KEXV01008621|BR|ST_NA|Cluster_NA|2015/01/01:0.0047612875,KT737286|BR|ST_NA|Cluster_NA|2014/01/01:0.0162879520):0.0151921124,KEXV01039277|BR|ST_NA|Cluster_NA|2017/01/01:0.0222040944):0.0106852178,KEXV01015756|BR|ST_NA|Cluster_NA|2015/01/01:0.0241809106):0.0031641413,((((KEXV01015178|BR|ST_NA|Cluster_NA|2014/01/01:0.0111598756,(KEXV01044302|BR|ST_NA|Cluster_NA|2016/01/01:0.0325148900,KEXV01046044|BR|ST_NA|Cluster_NA|2017/01/01:0.0034170283):0.0050229958):0.0200000983,(KEXV01016123|BR|ST_NA|Cluster_NA|2015/01/01:0.0293059842,(KEXV01044813|BR|ST_NA|Cluster_NA|2016/01/01:0.0151438359,KEXV01045866|BR|ST_NA|Cluster_NA|2017/01/01:0.0101622999):0.0161906088):0.0007831273):0.0018958625,(KEXV01036729|BR|ST_NA|Cluster_NA|2016/01/01:0.0192049126,KEXV01036723|BR|ST_NA|Cluster_NA|2016/01/01:0.0204160159):0.0230087227):0.0000069166,((KEXV01016060|BR|ST_NA|Cluster_NA|2015/01/01:0.0107223457,KEXV01044897|BR|ST_NA|Cluster_NA|2017/01/01:0.0047719805):0.0255248766,KEXV01043857|BR|ST_NA|Cluster_NA|2016/01/01:0.0344720415):0.0032636803):0.0019376404):0.0077872017):0.0000066047,((((((((KEXV01008219|BR|ST_NA|Cluster_NA|2014/01/01:0.0252566293,KEXV01008805|BR|ST_NA|Cluster_NA|2015/01/01:0.0113435817):0.0091509097,KEXV01039699|BR|ST_NA|Cluster_NA|2017/01/01:0.0069081739):0.0158487387,KEXV01038661|BR|ST_NA|Cluster_NA|2016/01/01:0.0230387317):0.0055079058,((KEXV01029836|BR|ST_NA|Cluster_NA|2015/01/01:0.0281465404,KEXV01037582|BR|ST_NA|Cluster_NA|2017/01/01:0.0228512480):0.0148344002,KEXV01031337|BR|ST_NA|Cluster_NA|2015/01/01:0.0494725232):0.0083801667):0.0019277955,KEXV01040069|BR|ST_NA|Cluster_NA|2016/01/01:0.0332493662):0.0000071845,(KEXV01034535|BR|ST_NA|Cluster_NA|2016/01/01:0.0367522817,KEXV01035349|BR|ST_NA|Cluster_NA|2017/01/01:0.0602250326):0.0165927401):0.0018896914,(KEXV01008486|BR|ST_NA|Cluster_NA|2015/01/01:0.0275049608,(KEXV01038255|BR|ST_NA|Cluster_NA|2016/01/01:0.0297827891,KEXV01038398|BR|ST_NA|Cluster_NA|2016/01/01:0.0211663284):0.0017533972):0.0022184553):0.0045621539,((((KEXV01009154|BR|ST_NA|Cluster_NA|2015/01/01:0.0234781043,(KEXV01037709|BR|ST_NA|Cluster_NA|2016/01/01:0.0195863864,KEXV01042553|BR|ST_NA|Cluster_NA|2017/01/01:0.0130342593):0.0055407997):0.0000083143,KEXV01035893|BR|ST_NA|Cluster_NA|2017/01/01:0.0166423852):0.0055552435,KEXV01031628|BR|ST_NA|Cluster_NA|2016/01/01:0.0224617493):0.0024230042,KEXV01011859|BR|ST_NA|Cluster_NA|2015/01/01:0.0285799868):0.0106329188):0.0007862620):0.0014260370,(((((KEXV01008595|BR|ST_NA|Cluster_NA|2015/01/01:0.0088687068,KEXV01038254|BR|ST_NA|Cluster_NA|2016/01/01:0.0141968120):0.0098038721,(KEXV01039396|BR|ST_NA|Cluster_NA|2017/01/01:0.0323119806,KEXV01039689|BR|ST_NA|Cluster_NA|2017/01/01:0.0438868569):0.0089042629):0.0000058167,((((KEXV01032862|BR|ST_NA|Cluster_NA|2016/01/01:0.0232623514,KEXV01033002|BR|ST_NA|Cluster_NA|2016/01/01:0.0321744006):0.0036914532,KEXV01039152|BR|ST_NA|Cluster_NA|2017/01/01:0.0334828282):0.0038133470,((KEXV01033088|BR|ST_NA|Cluster_NA|2017/01/01:0.0233523899,KEXV01033236|BR|ST_NA|Cluster_NA|2017/01/01:0.0150461492):0.0069037764,KEXV01036175|BR|ST_NA|Cluster_NA|2016/01/01:0.0350978413):0.0032650314):0.0066011456,KEXV01036239|BR|ST_NA|Cluster_NA|2017/01/01:0.0204988105):0.0107603676):0.0000065700,((KEXV01015953|BR|ST_NA|Cluster_NA|2015/01/01:0.0378569734,KEXV01045267|BR|ST_NA|Cluster_NA|2017/01/01:0.0278884210):0.0013484636,KEXV01039508|BR|ST_NA|Cluster_NA|2017/01/01:0.0255548670):0.0050371852):0.0000077216,(KEXV01008719|BR|ST_NA|Cluster_NA|2015/01/01:0.0262394781,KEXV01038238|BR|ST_NA|Cluster_NA|2016/01/01:0.0396615230):0.0075647352):0.0000065826):0.0018572165,((((KEXV01008210|BR|ST_NA|Cluster_NA|2014/01/01:0.0358588812,KEXV01038692|BR|ST_NA|Cluster_NA|2016/01/01:0.0301857201):0.0029594995,(((((KEXV01008651|BR|ST_NA|Cluster_NA|2015/01/01:0.0145549756,KEXV01039285|BR|ST_NA|Cluster_NA|2017/01/01:0.0073958492):0.0347724090,(KEXV01008755|BR|ST_NA|Cluster_NA|2015/01/01:0.0375862542,KEXV01043149|BR|ST_NA|Cluster_NA|2016/01/01:0.0354587058):0.0122217363):0.0000057776,KEXV01038632|BR|ST_NA|Cluster_NA|2016/01/01:0.0319200528):0.0034144113,KEXV01016408|BR|ST_NA|Cluster_NA|2015/01/01:0.0390875086):0.0057317350,KEXV01033481|BR|ST_NA|Cluster_NA|2017/01/01:0.0096363905):0.0014727095):0.0000082505,KEXV01038695|BR|ST_NA|Cluster_NA|2016/01/01:0.0150493824):0.0025768301,(((((KEXV01012336|BR|ST_NA|Cluster_NA|2015/01/01:0.0163719648,KEXV01039853|BR|ST_NA|Cluster_NA|2016/01/01:0.0191636558):0.0127446458,(KEXV01033156|BR|ST_NA|Cluster_NA|2017/01/01:0.0140099596,KEXV01039870|BR|ST_NA|Cluster_NA|2016/01/01:0.0225852514):0.0056091959):0.0079148861,KEXV01039181|BR|ST_NA|Cluster_NA|2017/01/01:0.0204533715):0.0013954415,(KEXV01015858|BR|ST_NA|Cluster_NA|2015/01/01:0.0188937227,KEXV01033210|BR|ST_NA|Cluster_NA|2017/01/01:0.0231606183):0.0064753152):0.0010448845,((KEXV01016243|BR|ST_NA|Cluster_NA|2015/01/01:0.0310773674,KEXV01029909|BR|ST_NA|Cluster_NA|2015/01/01:0.0254325739):0.0050889428,(KEXV01038548|BR|ST_NA|Cluster_NA|2016/01/01:0.0389549316,KEXV01039224|BR|ST_NA|Cluster_NA|2017/01/01:0.0417928008):0.0052754273):0.0022809768):0.0000058694):0.0012821970):0.0019881021):0.0005130885):0.0007952894,(KEXV01033302|BR|ST_NA|Cluster_NA|2016/01/01:0.0257517701,KX357222|BR|ST_NA|Cluster_NA|2012/01/01:0.0323568417):0.0040761963):0.0041941322,(((KEXV01014485|BR|ST_NA|Cluster_NA|2014/01/01:0.0259930734,KEXV01036285|BR|ST_NA|Cluster_NA|2017/01/01:0.0271212648):0.0010146609,(KEXV01043987|BR|ST_NA|Cluster_NA|2016/01/01:0.0404851371,KEXV01045222|BR|ST_NA|Cluster_NA|2017/01/01:0.0142263854):0.0068651274):0.0033360403,(((KEXV01015288|BR|ST_NA|Cluster_NA|2014/01/01:0.0326733709,KEXV01044042|BR|ST_NA|Cluster_NA|2016/01/01:0.0167838727):0.0088650623,KEXV01016341|BR|ST_NA|Cluster_NA|2015/01/01:0.0249699911):0.0063866528,KEXV01035106|BR|ST_NA|Cluster_NA|2017/01/01:0.0089478505):0.0008703058):0.0019236923):0.0054320173):0.0001727704):0.0000064615):0.0005946399):0.0004217828,((((((((((((((((((CEC-19-0091|MEX|ST_2|Cluster_NA|2019/08/21:0.0113502591,(CEC-21-2569|MEX|ST_1|Cluster_NA|2021/02/05:0.0026154965,CEC-22-6394|MEX|ST_2|Cluster_NA|2022/02/08:0.0000027755):0.0119657099):0.0016916857,(CEC-21-4078|MEX|ST_2|Cluster_NA|2021/06/22:0.0078732933,CEC-22-7398|MEX|ST_1|Cluster_NA|2022/05/06:0.0037527432):0.0088713810):0.0000056389,E1266-MADA|MEX|ST_1|Cluster_NA|2013/01/01:0.0095017457):0.0000065898,(CEC-19-0188|MEX|ST_1|Cluster_NA|2019/09/04:0.0041556451,CEC-22-7007|MEX|ST_1|Cluster_NA|2022/03/30:0.0059621843):0.0070509148):0.0030377696,((CEC-21-4059|MEX|ST_2|Cluster_NA|2021/06/21:0.0073095131,CEC-21-5298|MEX|ST_1|Cluster_NA|2021/10/20:0.0029342236):0.0079017180,((CEC-22-6230|MEX|ST_1|Cluster_NA|2022/01/24:0.0023272910,CEC-22-8999|MEX|ST_1|Cluster_NA|2022/09/19:0.0028167655):0.0007879580,CEC-22-7458|MEX|ST_1|Cluster_NA|2022/05/10:0.0023859230):0.0089561122):0.0084241171):0.0022373161,((((CEC-19-1018|MEX|ST_2|Cluster_NA|2019/12/09:0.0021413241,(CEC-20-1882|MEX|ST_2|Cluster_NA|2020/10/29:0.0037134467,((CEC-22-7588|MEX|ST_1|Cluster_NA|2022/05/19:0.0000027755,CEC-22-7817|MEX|ST_1|Cluster_NA|2022/06/03:0.0012361844):0.0041620663,(CEC-22-9058|MEX|ST_2|Cluster_NA|2022/09/23:0.0000027755,CEC-22-9122|MEX|ST_2|Cluster_NA|2022/09/26:0.0032080802):0.0004028284):0.0021241384):0.0003453764):0.0005610690,CEC-20-1363|MEX|ST_2|Cluster_NA|2020/09/04:0.0033850870):0.0023023257,CEC-20-1200|MEX|ST_1|Cluster_NA|2020/08/19:0.0038692357):0.0056466125,(CEC-22-6968|MEX|ST_1|Cluster_NA|2022/03/29:0.0084623225,CEC-22-9749|MEX|ST_1|Cluster_NA|2022/12/05:0.0198410147):0.0018728624):0.0037579703):0.0000065826,CEC-19-0333|MEX|ST_2|Cluster_NA|2019/09/19:0.0145109556):0.0017978413,CEC-19-0924|MEX|ST_1|Cluster_NA|2019/11/27:0.0133812694):0.0043586802,(((CEC-21-2495|MEX|ST_1|Cluster_NA|2021/01/27:0.0082733469,(CEC-21-3042|MEX|ST_1|Cluster_NA|2021/03/23:0.0000027755,CEC-22-6691|MEX|ST_1|Cluster_NA|2022/03/04:0.0036784202):0.0127490641):0.0046049381,((CEC-21-2583|MEX|ST_2|Cluster_NA|2021/02/05:0.0102160755,CEC-21-3203|MEX|ST_1|Cluster_NA|2021/04/07:0.0078635585):0.0079596591,(E0019-DAO|MEX|ST_1|Cluster_NA|2011/01/01:0.0028472081,E3790-EVF|MEX|ST_3|Cluster_NA|2017/01/01:0.0152409732):0.0007708177):0.0030161605):0.0086090963,CEC-22-7283|MEX|ST_1|Cluster_NA|2022/04/26:0.0159229963):0.0038747102):0.0063028655,E4846-YJRC|MEX|ST_3|Cluster_NA|2017/01/01:0.0318666934):0.0038239012,((((KEXV01012177|BR|ST_NA|Cluster_NA|2015/01/01:0.0160320207,(KEXV01012192|BR|ST_NA|Cluster_NA|2015/01/01:0.0157514639,(KEXV01035789|BR|ST_NA|Cluster_NA|2016/01/01:0.0179454165,KEXV01037403|BR|ST_NA|Cluster_NA|2017/01/01:0.0145484351):0.0053109729):0.0031415813):0.0019491515,KEXV01035831|BR|ST_NA|Cluster_NA|2017/01/01:0.0155402108):0.0205539794,((E0443-JMR|MEX|ST_3|Cluster_NA|2011/01/01:0.0088990378,(E3917-JJIN|MEX|ST_3|Cluster_NA|2017/01/01:0.0009433570,E6125-HEHL|MEX|ST_3|Cluster_NA|2018/01/01:0.0000027755):0.0237387709):0.0204776282,E6131-JSLG|MEX|ST_3|Cluster_NA|2018/01/01:0.0493035688):0.0000059265):0.0025935058,((KEXV01044437|BR|ST_NA|Cluster_NA|2016/01/01:0.0401057471,E3259-MCCD|MEX|ST_3|Cluster_NA|2017/01/01:0.0301327865):0.0091638474,E3761-JCH|MEX|ST_3|Cluster_NA|2017/01/01:0.0165901545):0.0043911577):0.0013258251):0.0003771972,(((((((KEXV01002570|BR|ST_NA|Cluster_NA|2015/01/01:0.0261131471,((KEXV01033987|BR|ST_NA|Cluster_NA|2017/01/01:0.0020254963,KEXV01034055|BR|ST_NA|Cluster_NA|2017/01/01:0.0000027755):0.0127155796,KEXV01034182|BR|ST_NA|Cluster_NA|2017/01/01:0.0052925070):0.0263331360):0.0061767398,KEXV01033949|BR|ST_NA|Cluster_NA|2016/01/01:0.0352720246):0.0073915617,(((KEXV01037491|BR|ST_NA|Cluster_NA|2016/01/01:0.0500816435,KF700982|BR|ST_NA|Cluster_NA|2011/01/01:0.0160672796):0.0288036397,KEXV01045934|BR|ST_NA|Cluster_NA|2017/01/01:0.0165893922):0.0057567690,KEXV01043472|BR|ST_NA|Cluster_NA|2016/01/01:0.0383786478):0.0000066828):0.0069688118,((((KEXV01033797|BR|ST_NA|Cluster_NA|2016/01/01:0.0116549473,KEXV01040062|BR|ST_NA|Cluster_NA|2016/01/01:0.0253660019):0.0116030072,(KEXV01035114|BR|ST_NA|Cluster_NA|2017/01/01:0.0160903456,KEXV01035346|BR|ST_NA|Cluster_NA|2017/01/01:0.0330025110):0.0045443811):0.0005840186,((KEXV01034592|BR|ST_NA|Cluster_NA|2016/01/01:0.0338257824,KEXV01043388|BR|ST_NA|Cluster_NA|2016/01/01:0.0342488084):0.0058478427,KEXV01034788|BR|ST_NA|Cluster_NA|2016/01/01:0.0559656714):0.0039241984):0.0019173683,KEXV01045426|BR|ST_NA|Cluster_NA|2017/01/01:0.0107987089):0.0036191575):0.0042427367,(((MG942448|US|ST_NA|Cluster_NA|2012/01/01:0.0048785458,MG942528|US|ST_NA|Cluster_NA|2012/01/01:0.0015691167):0.0468028776,KY037074|US|ST_NA|Cluster_NA|2013/01/01:0.0366547499):0.0030152396,KY037292|US|ST_NA|Cluster_NA|2011/01/01:0.0210858459):0.0060237004):0.0013732993,(((KEXV01015685|BR|ST_NA|Cluster_NA|2015/01/01:0.0323680816,KEXV01044944|BR|ST_NA|Cluster_NA|2017/01/01:0.0224561259):0.0069510618,KEXV01046126|BR|ST_NA|Cluster_NA|2017/01/01:0.0231558613):0.0130744988,((KEXV01042033|BR|ST_NA|Cluster_NA|2016/01/01:0.0492936672,MH355173|US|ST_NA|Cluster_NA|2015/01/01:0.0279068244):0.0066200068,((KY037190|US|ST_NA|Cluster_NA|2013/01/01:0.0098858986,KY037373|US|ST_NA|Cluster_NA|2012/01/01:0.0148383251):0.0214101757,G-1030|GUA|ST_NA|Cluster_NA|2013/01/01:0.0375891658):0.0053025660):0.0060707007):0.0019730185):0.0022368269,((((KEXV01002805|BR|ST_NA|Cluster_NA|2015/01/01:0.0476137737,KEXV01037683|BR|ST_NA|Cluster_NA|2016/01/01:0.0500957562):0.0000071088,KEXV01043474|BR|ST_NA|Cluster_NA|2016/01/01:0.0381703939):0.0054200419,((KEXV01015931|BR|ST_NA|Cluster_NA|2015/01/01:0.0328350198,KEXV01032197|BR|ST_NA|Cluster_NA|2016/01/01:0.0322532753):0.0066444659,(KEXV01043067|BR|ST_NA|Cluster_NA|2016/01/01:0.0508781180,KEXV01045826|BR|ST_NA|Cluster_NA|2017/01/01:0.0289902133):0.0046682578):0.0000061577):0.0019107201,((((((((KEXV01009290|BR|ST_NA|Cluster_NA|2015/01/01:0.0489190451,KEXV01034632|BR|ST_NA|Cluster_NA|2016/01/01:0.0496954268):0.0049781189,(KEXV01012226|BR|ST_NA|Cluster_NA|2015/01/01:0.0516508079,(KEXV01015696|BR|ST_NA|Cluster_NA|2015/01/01:0.0431168170,(KEXV01031604|BR|ST_NA|Cluster_NA|2016/01/01:0.0517843165,KEXV01038926|BR|ST_NA|Cluster_NA|2016/01/01:0.0510844869):0.0017108769):0.0053222548):0.0044286880):0.0036474171,((KEXV01033255|BR|ST_NA|Cluster_NA|2017/01/01:0.0434892197,KEXV01038817|BR|ST_NA|Cluster_NA|2016/01/01:0.0502008787):0.0071872707,(KEXV01034295|BR|ST_NA|Cluster_NA|2016/01/01:0.0469672174,KEXV01036341|BR|ST_NA|Cluster_NA|2017/01/01:0.0453210188):0.0062173499):0.0079509759):0.0065387743,((KEXV01033158|BR|ST_NA|Cluster_NA|2017/01/01:0.0347280253,(KEXV01033182|BR|ST_NA|Cluster_NA|2017/01/01:0.0348088759,KX357231|BR|ST_NA|Cluster_NA|2012/01/01:0.0128915902):0.0066230781):0.0279122030,KEXV01045195|BR|ST_NA|Cluster_NA|2017/01/01:0.0520417930):0.0000067843):0.0066900487,KEXV01044746|BR|ST_NA|Cluster_NA|2016/01/01:0.0347032446):0.0062459396,((((KEXV01015280|BR|ST_NA|Cluster_NA|2014/01/01:0.0000027755,KEXV01015325|BR|ST_NA|Cluster_NA|2014/01/01:0.0000027755):0.0181012548,KEXV01015566|BR|ST_NA|Cluster_NA|2015/01/01:0.0284695650):0.0170385299,KEXV01046165|BR|ST_NA|Cluster_NA|2017/01/01:0.0086567666):0.0083207572,((((((KEXV01032218|BR|ST_NA|Cluster_NA|2016/01/01:0.0153163723,KEXV01033445|BR|ST_NA|Cluster_NA|2017/01/01:0.0246578537):0.0034310207,KEXV01033559|BR|ST_NA|Cluster_NA|2016/01/01:0.0255698340):0.0042104006,KEXV01032716|BR|ST_NA|Cluster_NA|2017/01/01:0.0103085279):0.0025444144,(KEXV01032576|BR|ST_NA|Cluster_NA|2017/01/01:0.0599259063,KEXV01033149|BR|ST_NA|Cluster_NA|2017/01/01:0.0191938702):0.0039386218):0.0006895444,KEXV01033736|BR|ST_NA|Cluster_NA|2017/01/01:0.0157923033):0.0061883673,KEXV01038401|BR|ST_NA|Cluster_NA|2016/01/01:0.0085344112):0.0214082844):0.0067939680):0.0000065826,((KEXV01014409|BR|ST_NA|Cluster_NA|2014/01/01:0.0092990361,KEXV01043803|BR|ST_NA|Cluster_NA|2016/01/01:0.0192212944):0.0146925920,KEXV01043918|BR|ST_NA|Cluster_NA|2016/01/01:0.0413510586):0.0017875419):0.0028350950,((((KEXV01032598|BR|ST_NA|Cluster_NA|2017/01/01:0.0491079632,KEXV01035725|BR|ST_NA|Cluster_NA|2016/01/01:0.0216340256):0.0063476186,KEXV01033965|BR|ST_NA|Cluster_NA|2017/01/01:0.0301206385):0.0000078775,(KEXV01035980|BR|ST_NA|Cluster_NA|2016/01/01:0.0136072761,(KEXV01036232|BR|ST_NA|Cluster_NA|2017/01/01:0.0101469715,KEXV01036390|BR|ST_NA|Cluster_NA|2017/01/01:0.0250680523):0.0059293964):0.0352128568):0.0040751266,(KEXV01045855|BR|ST_NA|Cluster_NA|2017/01/01:0.0350635486,KY549829|BR|ST_NA|Cluster_NA|2011/01/01:0.0344625139):0.0044809237):0.0023673976):0.0014734358):0.0033993520):0.0010478698):0.0000075542,((((CEC-21-3604|MEX|ST_1|Cluster_NA|2021/05/11:0.0222354991,E0552-JMPC|MEX|ST_3|Cluster_NA|2012/01/01:0.0332104028):0.0026184273,((KEXV01015741|BR|ST_NA|Cluster_NA|2015/01/01:0.0275305627,(KEXV01043218|BR|ST_NA|Cluster_NA|2016/01/01:0.0244412932,KEXV01045798|BR|ST_NA|Cluster_NA|2017/01/01:0.0068818686):0.0073714877):0.0091173145,KEXV01042970|BR|ST_NA|Cluster_NA|2016/01/01:0.0140365630):0.0122819534):0.0004838456,(CEC-21-5322|MEX|ST_1|Cluster_NA|2021/10/22:0.0166238587,KEXV01042836|BR|ST_NA|Cluster_NA|2015/01/01:0.0334639990):0.0043145343):0.0008191260,((((((((((((JQ689642|VE|ST_NA|Cluster_NA|2011/01/01:0.0390742635,KEXV01014857|BR|ST_NA|Cluster_NA|2014/01/01:0.0349361654):0.0028024668,(KEXV01015963|BR|ST_NA|Cluster_NA|2015/01/01:0.0399265861,KEXV01040156|BR|ST_NA|Cluster_NA|2017/01/01:0.0448658420):0.0054967034):0.0090581670,(KEXV01008216|BR|ST_NA|Cluster_NA|2014/01/01:0.0259338742,(KEXV01015870|BR|ST_NA|Cluster_NA|2015/01/01:0.0488346609,KEXV01034653|BR|ST_NA|Cluster_NA|2016/01/01:0.0583892949):0.0020154390):0.0073265161):0.0000061243,(((KEXV01014420|BR|ST_NA|Cluster_NA|2014/01/01:0.0390505790,KEXV01031527|BR|ST_NA|Cluster_NA|2016/01/01:0.0444566497):0.0070561861,((((KEXV01029309|BR|ST_NA|Cluster_NA|2015/01/01:0.0096466430,((KEXV01036307|BR|ST_NA|Cluster_NA|2017/01/01:0.0231066048,KF782699|BR|ST_NA|Cluster_NA|2012/01/01:0.0149977507):0.0000091896,KEXV01040891|BR|ST_NA|Cluster_NA|2016/01/01:0.0451914823):0.0046599172):0.0000380192,KEXV01029372|BR|ST_NA|Cluster_NA|2015/01/01:0.0185019447):0.0052480017,KEXV01031812|BR|ST_NA|Cluster_NA|2017/01/01:0.0260210832):0.0024724268,KEXV01029338|BR|ST_NA|Cluster_NA|2015/01/01:0.0293873693):0.0168347918):0.0071984611,KEXV01044585|BR|ST_NA|Cluster_NA|2016/01/01:0.0505052712):0.0063094621):0.0044453129,((KEXV01015703|BR|ST_NA|Cluster_NA|2015/01/01:0.0524532360,(KEXV01029707|BR|ST_NA|Cluster_NA|2015/01/01:0.0546285440,(KEXV01035092|BR|ST_NA|Cluster_NA|2017/01/01:0.0565689221,KEXV01046500|BR|ST_NA|Cluster_NA|2017/01/01:0.0406784390):0.0110598426):0.0022306438):0.0089848040,KEXV01029744|BR|ST_NA|Cluster_NA|2015/01/01:0.0763180259):0.0029128455):0.0010114481,(((KEXV01008615|BR|ST_NA|Cluster_NA|2015/01/01:0.0427027239,(KEXV01008725|BR|ST_NA|Cluster_NA|2015/01/01:0.0407478325,KEXV01033660|BR|ST_NA|Cluster_NA|2017/01/01:0.0382672290):0.0074794179):0.0048982062,(KEXV01014423|BR|ST_NA|Cluster_NA|2014/01/01:0.0407431954,KEXV01039723|BR|ST_NA|Cluster_NA|2017/01/01:0.0372991707):0.0104259601):0.0048194471,((((KEXV01016099|BR|ST_NA|Cluster_NA|2015/01/01:0.0287547558,KEXV01044015|BR|ST_NA|Cluster_NA|2016/01/01:0.0427761478):0.0149048602,(KEXV01031349|BR|ST_NA|Cluster_NA|2015/01/01:0.0427997661,MF457383|US|ST_NA|Cluster_NA|2013/01/01:0.0386508645):0.0075222125):0.0009839050,((KEXV01016431|BR|ST_NA|Cluster_NA|2015/01/01:0.0384075982,KEXV01035945|BR|ST_NA|Cluster_NA|2017/01/01:0.0414577727):0.0103407809,KEXV01029305|BR|ST_NA|Cluster_NA|2015/01/01:0.0499612373):0.0071409051):0.0020569814,MH353641|US|ST_NA|Cluster_NA|2015/01/01:0.0372760441):0.0052939809):0.0013146625):0.0058381277,((KEXV01007658|BR|ST_NA|Cluster_NA|2014/01/01:0.0000027755,KY581409|BR|ST_NA|Cluster_NA|2014/01/01:0.0000027755):0.0409228352,(KEXV01034277|BR|ST_NA|Cluster_NA|2016/01/01:0.0253433809,KM851103|BR|ST_NA|Cluster_NA|2012/01/01:0.0159365173):0.0181775968):0.0034982678):0.0005866826,(((((KC470326|US|ST_NA|Cluster_NA|2011/01/01:0.0504998980,KEXV01034685|BR|ST_NA|Cluster_NA|2016/01/01:0.0543800258):0.0041364882,(KEXV01038779|BR|ST_NA|Cluster_NA|2016/01/01:0.0285293324,MK580223|US|ST_NA|Cluster_NA|2017/01/01:0.0541272305):0.0048354319):0.0010725853,(KEXV01043597|BR|ST_NA|Cluster_NA|2016/01/01:0.0414822651,KEXV01046590|BR|ST_NA|Cluster_NA|2017/01/01:0.0432115155):0.0125928324):0.0037179952,(KEXV01014660|BR|ST_NA|Cluster_NA|2014/01/01:0.0277213608,KEXV01046279|BR|ST_NA|Cluster_NA|2017/01/01:0.0722812895):0.0055858655):0.0029380378,(KEXV01032485|BR|ST_NA|Cluster_NA|2017/01/01:0.0372347021,KEXV01036958|BR|ST_NA|Cluster_NA|2016/01/01:0.0343269581):0.0076101996):0.0000076409):0.0000065826,(KEXV01015734|BR|ST_NA|Cluster_NA|2015/01/01:0.0329371455,KEXV01041002|BR|ST_NA|Cluster_NA|2016/01/01:0.0229653434):0.0078265009):0.0037607425,((((KEXV01008670|BR|ST_NA|Cluster_NA|2015/01/01:0.0505674021,KEXV01046418|BR|ST_NA|Cluster_NA|2017/01/01:0.0319904449):0.0059502606,(KEXV01039362|BR|ST_NA|Cluster_NA|2017/01/01:0.0350331972,(KEXV01045607|BR|ST_NA|Cluster_NA|2017/01/01:0.0566943732,KJ474381|PA|ST_NA|Cluster_NA|2011/01/01:0.0431916139):0.0049437500):0.0018616396):0.0027949326,((KEXV01015193|BR|ST_NA|Cluster_NA|2014/01/01:0.0488504329,((KEXV01015478|BR|ST_NA|Cluster_NA|2015/01/01:0.0294793886,KEXV01043744|BR|ST_NA|Cluster_NA|2016/01/01:0.0193398954):0.0156448966,KEXV01046133|BR|ST_NA|Cluster_NA|2017/01/01:0.0497214675):0.0016087464):0.0062937859,((KEXV01029529|BR|ST_NA|Cluster_NA|2015/01/01:0.0146361462,(KEXV01035970|BR|ST_NA|Cluster_NA|2016/01/01:0.0209811054,KEXV01036263|BR|ST_NA|Cluster_NA|2017/01/01:0.0337240780):0.0046197731):0.0054252707,KEXV01036183|BR|ST_NA|Cluster_NA|2017/01/01:0.0147521732):0.0099155491):0.0013050742):0.0010564956,(KEXV01031479|BR|ST_NA|Cluster_NA|2017/01/01:0.0330867889,((KEXV01034267|BR|ST_NA|Cluster_NA|2016/01/01:0.0327681399,KEXV01045712|BR|ST_NA|Cluster_NA|2017/01/01:0.0467434074):0.0093696604,KEXV01036198|BR|ST_NA|Cluster_NA|2017/01/01:0.0309087141):0.0021829690):0.0027467982):0.0009073867):0.0022949122,((((KEXV01012107|BR|ST_NA|Cluster_NA|2014/01/01:0.0399479589,KEXV01043239|BR|ST_NA|Cluster_NA|2016/01/01:0.0417631941):0.0056287428,(KEXV01014487|BR|ST_NA|Cluster_NA|2014/01/01:0.0319426853,(KEXV01029677|BR|ST_NA|Cluster_NA|2015/01/01:0.0181426605,KEXV01037121|BR|ST_NA|Cluster_NA|2017/01/01:0.0222037790):0.0375508987):0.0007373637):0.0000059376,((KEXV01014432|BR|ST_NA|Cluster_NA|2014/01/01:0.0341696808,KEXV01033160|BR|ST_NA|Cluster_NA|2017/01/01:0.0555873414):0.0085433598,(KEXV01015492|BR|ST_NA|Cluster_NA|2015/01/01:0.0411593998,KEXV01032103|BR|ST_NA|Cluster_NA|2016/01/01:0.0421175967):0.0129004737):0.0032409422):0.0000082203,((KEXV01031640|BR|ST_NA|Cluster_NA|2016/01/01:0.0155106923,KEXV01031670|BR|ST_NA|Cluster_NA|2016/01/01:0.0280105938):0.0244924034,(KEXV01040423|BR|ST_NA|Cluster_NA|2016/01/01:0.0381582554,(KEXV01043223|BR|ST_NA|Cluster_NA|2016/01/01:0.0360534519,KEXV01046094|BR|ST_NA|Cluster_NA|2017/01/01:0.0211013749):0.0148343503):0.0004721400):0.0030933356):0.0029272769):0.0000071643,((((KEXV01033978|BR|ST_NA|Cluster_NA|2017/01/01:0.0241217149,(KEXV01034558|BR|ST_NA|Cluster_NA|2016/01/01:0.0176185445,KEXV01035117|BR|ST_NA|Cluster_NA|2017/01/01:0.0393800798):0.0042669747):0.0030196560,KEXV01046294|BR|ST_NA|Cluster_NA|2017/01/01:0.0246437322):0.0033630513,KEXV01040600|BR|ST_NA|Cluster_NA|2016/01/01:0.0152404053):0.0122282970,(KEXV01036212|BR|ST_NA|Cluster_NA|2017/01/01:0.0327065285,KEXV01045258|BR|ST_NA|Cluster_NA|2017/01/01:0.0261860701):0.0085473216):0.0000060996):0.0036725088):0.0010486522):0.0057220217,((((((((((((((CEC-20-1302|MEX|ST_1|Cluster_NA|2020/08/28:0.0136034532,(E3414-EGS|MEX|ST_3|Cluster_NA|2017/01/01:0.0068579105,E3461-JFMC|MEX|ST_3|Cluster_NA|2017/01/01:0.0066330011):0.0077443654):0.0019270611,((CEC-21-2685|MEX|ST_1|Cluster_NA|2021/02/17:0.0096608611,((E3239-FJBR|MEX|ST_3|Cluster_NA|2017/01/01:0.0000027755,E3376-JAAL|MEX|ST_3|Cluster_NA|2017/01/01:0.0009376054):0.0018534950,(E3251-LRMF|MEX|ST_3|Cluster_NA|2017/01/01:0.0018566391,(E6521-MAYC|MEX|ST_3|Cluster_NA|2018/01/01:0.0000027755,E7064-OCF|MEX|ST_3|Cluster_NA|2018/01/01:0.0009313753):0.0009251539):0.0000027755):0.0003961791):0.0000027755,E4253-MACC|MEX|ST_3|Cluster_NA|2017/01/01:0.0050772234):0.0083265966):0.0002935477,E6399-JEFO|MEX|ST_3|Cluster_NA|2018/01/01:0.0129085911):0.0012367218,((CEC-22-8948|MEX|ST_2|Cluster_NA|2022/09/12:0.0071046249,E7503-BMF|MEX|ST_3|Cluster_NA|2018/01/01:0.0000027755):0.0109466458,E6315-JMPC|MEX|ST_3|Cluster_NA|2018/01/01:0.0053693043):0.0082003374):0.0016827945,(CEC-21-3434|MEX|ST_1|Cluster_NA|2021/04/26:0.0170377756,E3585-RGJ|MEX|ST_3|Cluster_NA|2017/01/01:0.0095163709):0.0022616358):0.0078718986,(E7361-UGM|MEX|ST_3|Cluster_NA|2018/01/01:0.0055414412,E7409-JAFA|MEX|ST_3|Cluster_NA|2018/01/01:0.0041099419):0.0352270654):0.0118036868,KEXV01016226|BR|ST_NA|Cluster_NA|2015/01/01:0.0276232932):0.0014993326,((KEXV01029899|BR|ST_NA|Cluster_NA|2015/01/01:0.0210855872,(KEXV01032211|BR|ST_NA|Cluster_NA|2016/01/01:0.0432099015,KEXV01032844|BR|ST_NA|Cluster_NA|2016/01/01:0.0315866234):0.0091447498):0.0016216349,KEXV01031988|BR|ST_NA|Cluster_NA|2017/01/01:0.0280955459):0.0037826427):0.0010034476,(KEXV01008225|BR|ST_NA|Cluster_NA|2014/01/01:0.0264859607,KEXV01043286|BR|ST_NA|Cluster_NA|2016/01/01:0.0290923054):0.0061808120):0.0012305293,((KEXV01036936|BR|ST_NA|Cluster_NA|2016/01/01:0.0296245466,KEXV01045992|BR|ST_NA|Cluster_NA|2017/01/01:0.0252241151):0.0078431863,(KEXV01045300|BR|ST_NA|Cluster_NA|2017/01/01:0.0150288159,(H-0472-EGV|HON|ST_NA|Cluster_NA|2013/01/01:0.0097133800,H-1380-JGEP|HON|ST_NA|Cluster_NA|2015/01/01:0.0069804491):0.0235306096):0.0091481768):0.0000070288):0.0008712294,((KEXV01012419|BR|ST_NA|Cluster_NA|2015/01/01:0.0213037162,((KEXV01044512|BR|ST_NA|Cluster_NA|2016/01/01:0.0347735625,E0151-DAA|MEX|ST_3|Cluster_NA|2011/01/01:0.0205442937):0.0090297083,((MF457040|US|ST_NA|Cluster_NA|2011/01/01:0.0005686230,MF457078|US|ST_NA|Cluster_NA|2012/01/01:0.0035670091):0.0294871397,(E6780-IRC|MEX|ST_3|Cluster_NA|2018/01/01:0.0222243040,E7140-MDJMS|MEX|ST_3|Cluster_NA|2018/01/01:0.0119210690):0.0213261637):0.0056916295):0.0021516877):0.0000062894,(KY036291|US|ST_NA|Cluster_NA|2013/01/01:0.0242718427,(((((G-0276|GUA|ST_NA|Cluster_NA|2011/01/01:0.0046076820,(G-0686|GUA|ST_NA|Cluster_NA|2012/01/01:0.0022173622,G-0705|GUA|ST_NA|Cluster_NA|2012/01/01:0.0068412427):0.0054358331):0.0133039830,G-0531|GUA|ST_NA|Cluster_NA|2012/01/01:0.0068174507):0.0014157903,G-0885|GUA|ST_NA|Cluster_NA|2013/01/01:0.0144426701):0.0073885486,G-1414|GUA|ST_NA|Cluster_NA|2015/01/01:0.0218674861):0.0035229177,((G-0492|GUA|ST_NA|Cluster_NA|2012/01/01:0.0061842189,(G-1308|GUA|ST_NA|Cluster_NA|2014/01/01:0.0014901626,G-1311|GUA|ST_NA|Cluster_NA|2014/01/01:0.0000027755):0.0179681407):0.0061559888,(G-0859|GUA|ST_NA|Cluster_NA|2013/01/01:0.0089725848,G-1764|GUA|ST_NA|Cluster_NA|2016/01/01:0.0172826140):0.0007559344):0.0042637115):0.0156583497):0.0029102769):0.0038352764):0.0005967586,(((KEXV01006997|BR|ST_NA|Cluster_NA|2014/01/01:0.0083717138,KEXV01035071|BR|ST_NA|Cluster_NA|2017/01/01:0.0211224753):0.0227647251,(((MG942036|US|ST_NA|Cluster_NA|2011/01/01:0.0069948985,MG942064|US|ST_NA|Cluster_NA|2011/01/01:0.0033621910):0.0000079684,MH832658|US|ST_NA|Cluster_NA|2011/01/01:0.0084531910):0.0032351961,((MG942333|US|ST_NA|Cluster_NA|2012/01/01:0.0000027755,MG942654|US|ST_NA|Cluster_NA|2013/01/01:0.0101456357):0.0048749120,MG942537|US|ST_NA|Cluster_NA|2012/01/01:0.0047872601):0.0000027755):0.0218302613):0.0080380265,((KEXV01009114|BR|ST_NA|Cluster_NA|2015/01/01:0.0306241513,E3862-JLME|MEX|ST_3|Cluster_NA|2017/01/01:0.0330731904):0.0028700657,(KEXV01034494|BR|ST_NA|Cluster_NA|2016/01/01:0.0558075807,KEXV01034898|BR|ST_NA|Cluster_NA|2016/01/01:0.0095660272):0.0158946524):0.0010546810):0.0036284095):0.0011575344,((((((KEXV01008559|BR|ST_NA|Cluster_NA|2015/01/01:0.0211271383,((KEXV01038244|BR|ST_NA|Cluster_NA|2016/01/01:0.0010102247,KEXV01039316|BR|ST_NA|Cluster_NA|2017/01/01:0.0000068554):0.0323861462,(KEXV01039170|BR|ST_NA|Cluster_NA|2017/01/01:0.0104596045,KEXV01039659|BR|ST_NA|Cluster_NA|2017/01/01:0.0148126437):0.0029506882):0.0033706683):0.0152041030,KEXV01039380|BR|ST_NA|Cluster_NA|2017/01/01:0.0260391459):0.0037248307,KM851109|BR|ST_NA|Cluster_NA|2012/01/01:0.0260255765):0.0098073278,((KEXV01043054|BR|ST_NA|Cluster_NA|2016/01/01:0.0237173932,(KEXV01044748|BR|ST_NA|Cluster_NA|2016/01/01:0.0492825776,KEXV01046099|BR|ST_NA|Cluster_NA|2017/01/01:0.0300949106):0.0069595934):0.0154299574,MK922750|US|ST_NA|Cluster_NA|2018/01/01:0.0431385128):0.0059425295):0.0000083107,(((KEXV01009020|BR|ST_NA|Cluster_NA|2015/01/01:0.0386071185,KEXV01043961|BR|ST_NA|Cluster_NA|2016/01/01:0.0227574478):0.0086877580,(KJ723327|US|ST_NA|Cluster_NA|2011/01/01:0.0279192848,((((MH354597|US|ST_NA|Cluster_NA|2012/01/01:0.0022541220,((MH354782|US|ST_NA|Cluster_NA|2013/01/01:0.0000027755,(MH354807|US|ST_NA|Cluster_NA|2013/01/01:0.0000027755,MH354831|US|ST_NA|Cluster_NA|2013/01/01:0.0000027755):0.0036375776):0.0008010722,(MH354811|US|ST_NA|Cluster_NA|2013/01/01:0.0007263260,MH355102|US|ST_NA|Cluster_NA|2015/01/01:0.0022083316):0.0020839340):0.0000027755):0.0029209856,MH355146|US|ST_NA|Cluster_NA|2014/01/01:0.0021215708):0.0000055783,MH354671|US|ST_NA|Cluster_NA|2011/01/01:0.0031035898):0.0258934723,MK580228|US|ST_NA|Cluster_NA|2017/01/01:0.0387090821):0.0046065338):0.0010267607):0.0014857310,E3844-ALPO|MEX|ST_3|Cluster_NA|2017/01/01:0.0332555951):0.0039553710):0.0021243904,(((((KEXV01008625|BR|ST_NA|Cluster_NA|2015/01/01:0.0416608312,KEXV01032842|BR|ST_NA|Cluster_NA|2016/01/01:0.0442924232):0.0106474542,(KEXV01035677|BR|ST_NA|Cluster_NA|2017/01/01:0.0533144024,((G-0873|GUA|ST_NA|Cluster_NA|2013/01/01:0.0030074723,G-0883|GUA|ST_NA|Cluster_NA|2013/01/01:0.0006396047):0.0070672446,(P-192-JSQ|PAN|ST_NA|Cluster_NA|2013/01/01:0.0046790232,P-450-FN|PAN|ST_NA|Cluster_NA|2014/01/01:0.0079258308):0.0015451560):0.0342698838):0.0076500640):0.0000075396,KY579658|US|ST_NA|Cluster_NA|2011/01/01:0.0249155299):0.0008733671,KEXV01046711|BR|ST_NA|Cluster_NA|2017/01/01:0.0299066998):0.0027724945,((KEXV01015806|BR|ST_NA|Cluster_NA|2015/01/01:0.0329463765,G-1902-JES|GUA|ST_NA|Cluster_NA|2016/01/01:0.0409407590):0.0066849425,KEXV01033268|BR|ST_NA|Cluster_NA|2017/01/01:0.0324553259):0.0000069124):0.0028334178):0.0006897290):0.0000027755,((((KEXV01007154|BR|ST_NA|Cluster_NA|2014/01/01:0.0234244621,KEXV01041010|BR|ST_NA|Cluster_NA|2016/01/01:0.0177137263):0.0092311282,((((KEXV01015322|BR|ST_NA|Cluster_NA|2014/01/01:0.0135936584,KEXV01045398|BR|ST_NA|Cluster_NA|2017/01/01:0.0127947689):0.0188225600,KEXV01045416|BR|ST_NA|Cluster_NA|2017/01/01:0.0200621875):0.0107546940,KEXV01046341|BR|ST_NA|Cluster_NA|2017/01/01:0.0389522319):0.0043753475,(MF457057|US|ST_NA|Cluster_NA|2012/01/01:0.0000027755,(MF457129|US|ST_NA|Cluster_NA|2012/01/01:0.0000027755,MK580287|US|ST_NA|Cluster_NA|2017/01/01:0.0068101512):0.0000027755):0.0205080829):0.0052621704):0.0010374013,(((KEXV01034063|BR|ST_NA|Cluster_NA|2017/01/01:0.0537819148,MG943633|US|ST_NA|Cluster_NA|2016/01/01:0.0244724176):0.0044338983,(MH353021|US|ST_NA|Cluster_NA|2014/01/01:0.0237183379,(MH354462|US|ST_NA|Cluster_NA|2011/01/01:0.0042353149,MH355140|US|ST_NA|Cluster_NA|2014/01/01:0.0116675569):0.0155613430):0.0103166978):0.0013621273,(KEXV01044833|BR|ST_NA|Cluster_NA|2016/01/01:0.0163638101,(KEXV01045080|BR|ST_NA|Cluster_NA|2017/01/01:0.0115529969,KEXV01046541|BR|ST_NA|Cluster_NA|2017/01/01:0.0073654258):0.0000077614):0.0231639431):0.0010942179):0.0008333020,(KEXV01041176|BR|ST_NA|Cluster_NA|2017/01/01:0.0559460059,KEXV01045516|BR|ST_NA|Cluster_NA|2017/01/01:0.0180205470):0.0079989954):0.0024854897):0.0000071287):0.0152233019,(((((((((((((CEC-19-0094|MEX|ST_1|Cluster_NA|2019/08/21:0.0086932359,CEC-19-0343|MEX|ST_1|Cluster_NA|2019/09/20:0.0131861689):0.0260919816,(((KEXV01036550|BR|ST_NA|Cluster_NA|2016/01/01:0.0317562713,P-457-KS|PAN|ST_NA|Cluster_NA|2015/01/01:0.0379599576):0.0070116097,MF456029|US|ST_NA|Cluster_NA|2011/01/01:0.0190199520):0.0017052087,MH355192|US|ST_NA|Cluster_NA|2015/01/01:0.0317895690):0.0057876507):0.0059155496,((((CEC-19-0204|MEX|ST_1|Cluster_NA|2019/09/06:0.0000027755,CEC-22-9351|MEX|ST_1|Cluster_NA|2022/10/20:0.0038515109):0.0032783665,CEC-22-7594|MEX|ST_1|Cluster_NA|2022/05/19:0.0085706619):0.0276523003,KEXV01033606|BR|ST_NA|Cluster_NA|2016/01/01:0.0223759397):0.0035217126,KEXV01045260|BR|ST_NA|Cluster_NA|2017/01/01:0.0306085337):0.0007702633):0.0009158643,((MF456660|US|ST_NA|Cluster_NA|2012/01/01:0.0423077476,E5346-JIH|MEX|ST_3|Cluster_NA|2017/01/01:0.0197946395):0.0000074869,N-182-RFCH|NIC|ST_NA|Cluster_NA|2013/01/01:0.0303345740):0.0030390084):0.0062828022,(((((CEC-21-3055|MEX|ST_2|Cluster_NA|2021/03/24:0.0409905632,E1799-JLAP|MEX|ST_3|Cluster_NA|2014/01/01:0.0276709533):0.0021909568,(E1791-LERZ|MEX|ST_3|Cluster_NA|2014/01/01:0.0167459466,(E3742-ECP|MEX|ST_3|Cluster_NA|2017/01/01:0.0144923684,E4034-IACA|MEX|ST_3|Cluster_NA|2017/01/01:0.0135219911):0.0099868356):0.0063927667):0.0003143252,(CEC-21-3755|MEX|ST_1|Cluster_NA|2021/05/24:0.0401009974,((E1429-KJP|MEX|ST_3|Cluster_NA|2014/01/01:0.0200052926,(E6088-SVHC|MEX|ST_3|Cluster_NA|2018/01/01:0.0060716473,E6834-VMKH|MEX|ST_3|Cluster_NA|2018/01/01:0.0088310909):0.0128088435):0.0057250912,(E2104-JFSF|MEX|ST_3|Cluster_NA|2015/01/01:0.0046062338,E2105-EMUC|MEX|ST_3|Cluster_NA|2015/01/01:0.0093784273):0.0187643175):0.0078856036):0.0037959446):0.0000065826,(MG942497|US|ST_NA|Cluster_NA|2012/01/01:0.0288747994,E0428-FMKB|MEX|ST_3|Cluster_NA|2012/01/01:0.0290095550):0.0000076794):0.0022087795,(CEC-21-5526|MEX|ST_1|Cluster_NA|2021/11/11:0.0298914802,E5285-RAAM|MEX|ST_3|Cluster_NA|2017/01/01:0.0254596001):0.0023223038):0.0038855528):0.0001394670,E5757-ESZP|MEX|ST_3|Cluster_NA|2017/01/01:0.0288722385):0.0000065898,E2367-GRSE|MEX|ST_2|Cluster_NA|2015/01/01:0.0235755744):0.0003676702,((((CEC-22-7230|MEX|ST_1|Cluster_NA|2022/04/21:0.0291053545,(E1354-RAMV|MEX|ST_1|Cluster_NA|2013/01/01:0.0021846119,E1358-ASC|MEX|ST_1|Cluster_NA|2014/01/01:0.0085428116):0.0276056779):0.0021752941,((CEC-22-7521|MEX|ST_1|Cluster_NA|2022/05/16:0.0216833748,(E5905-JAOH|MEX|ST_3|Cluster_NA|2018/01/01:0.0032593620,E6465-OASV|MEX|ST_3|Cluster_NA|2018/01/01:0.0017130417):0.0313041875):0.0115111995,E1222-AAT|MEX|ST_3|Cluster_NA|2013/01/01:0.0544935708):0.0004648647):0.0028887986,(((E3070-MHV|MEX|ST_3|Cluster_NA|2016/01/01:0.0081129629,E4370-LDM|MEX|ST_3|Cluster_NA|2017/01/01:0.0019519681):0.0078480143,E3703-IGP|MEX|ST_3|Cluster_NA|2017/01/01:0.0057470141):0.0047468452,(E5507-JCRA|MEX|ST_3|Cluster_NA|2017/01/01:0.0063816054,E6772-JGC|MEX|ST_3|Cluster_NA|2018/01/01:0.0171692576):0.0028430667):0.0208844337):0.0009406473,(((E1416-JAC|MEX|ST_3|Cluster_NA|2014/01/01:0.0044111150,(E3343-EVO|MEX|ST_3|Cluster_NA|2017/01/01:0.0046088530,E6615-DNRM|MEX|ST_3|Cluster_NA|2018/01/01:0.0027122189):0.0078171626):0.0045902885,E2487-MLI|MEX|ST_3|Cluster_NA|2015/01/01:0.0104747990):0.0199617098,E5258-RCO|MEX|ST_3|Cluster_NA|2017/01/01:0.0462565945):0.0071956785):0.0062575507):0.0021008334,((((((((CEC-22-6770|MEX|ST_1|Cluster_NA|2022/03/11:0.0209954910,(E6084-RCV|MEX|ST_3|Cluster_NA|2018/01/01:0.0056429494,E7493-PIOC|MEX|ST_3|Cluster_NA|2018/01/01:0.0109844562):0.0064580974):0.0000065898,E4225-JIML|MEX|ST_3|Cluster_NA|2017/01/01:0.0115887348):0.0017528743,E6823-DGCG|MEX|ST_3|Cluster_NA|2018/01/01:0.0036481722):0.0016677558,E0974-DHM|MEX|ST_3|Cluster_NA|2013/01/01:0.0268839022):0.0021520186,(E6540-JRRR|MEX|ST_3|Cluster_NA|2018/01/01:0.0000071641,((E7191-AVN|MEX|ST_3|Cluster_NA|2018/01/01:0.0000027755,(E7192-IJPR|MEX|ST_3|Cluster_NA|2018/01/01:0.0000027755,E7429-JAGE|MEX|ST_3|Cluster_NA|2018/01/01:0.0000027755):0.0000027755):0.0000027755,E7233-CAOL|MEX|ST_3|Cluster_NA|2018/01/01:0.0000027755):0.0138406496):0.0177384346):0.0044525181,E7457-JLCR|MEX|ST_3|Cluster_NA|2018/01/01:0.0175423742):0.0155975622,MG942447|US|ST_NA|Cluster_NA|2012/01/01:0.0240833775):0.0047539178,E7242-GLN|MEX|ST_3|Cluster_NA|2018/01/01:0.0306913036):0.0046872317):0.0025676499,(((((KEXV01034245|BR|ST_NA|Cluster_NA|2016/01/01:0.0393287454,(MG942910|US|ST_NA|Cluster_NA|2014/01/01:0.0000027755,MG943631|US|ST_NA|Cluster_NA|2016/01/01:0.0024679345):0.0226424141):0.0119902422,((KEXV01035285|BR|ST_NA|Cluster_NA|2017/01/01:0.0258913219,KEXV01035433|BR|ST_NA|Cluster_NA|2017/01/01:0.0062334718):0.0114513991,MF457227|US|ST_NA|Cluster_NA|2013/01/01:0.0321871451):0.0037348912):0.0058854657,(((MF457134|US|ST_NA|Cluster_NA|2011/01/01:0.0010837533,MG942147|US|ST_NA|Cluster_NA|2011/01/01:0.0106497579):0.0013077306,MH354841|US|ST_NA|Cluster_NA|2013/01/01:0.0173933622):0.0134928176,MH789661|US|ST_NA|Cluster_NA|2016/01/01:0.0221621813):0.0066695678):0.0012494479,(((KY579729|US|ST_NA|Cluster_NA|2013/01/01:0.0283090174,(MK580225|US|ST_NA|Cluster_NA|2017/01/01:0.0228390048,E3428-JAAN|MEX|ST_3|Cluster_NA|2017/01/01:0.0392833370):0.0039678159):0.0072568462,MG942603|US|ST_NA|Cluster_NA|2012/01/01:0.0181713467):0.0011687836,(MF457128|US|ST_NA|Cluster_NA|2012/01/01:0.0402863227,MH354442|US|ST_NA|Cluster_NA|2011/01/01:0.0336152982):0.0016222210):0.0015586016):0.0031494418,((KEXV01044248|BR|ST_NA|Cluster_NA|2016/01/01:0.0259522981,E2585-EEC|MEX|ST_3|Cluster_NA|2015/01/01:0.0344347238):0.0050617246,(((MF455796|US|ST_NA|Cluster_NA|2013/01/01:0.0213453567,MF455953|US|ST_NA|Cluster_NA|2011/01/01:0.0106509230):0.0027181209,MF455898|US|ST_NA|Cluster_NA|2013/01/01:0.0056152518):0.0000058060,MF456730|US|ST_NA|Cluster_NA|2015/01/01:0.0197660105):0.0197906500):0.0006218660):0.0000065961):0.0029242283,(((((((CEC-19-0208|MEX|ST_1|Cluster_NA|2019/09/06:0.0191480098,CEC-22-9112|MEX|ST_1|Cluster_NA|2022/09/27:0.0220009847):0.0098882239,KEXV01030995|BR|ST_NA|Cluster_NA|2015/01/01:0.0364960287):0.0015071220,KEXV01038775|BR|ST_NA|Cluster_NA|2016/01/01:0.0232987130):0.0042894262,((((KEXV01034980|BR|ST_NA|Cluster_NA|2016/01/01:0.0079861856,KEXV01034989|BR|ST_NA|Cluster_NA|2016/01/01:0.0317876439):0.0044493810,(KEXV01035032|BR|ST_NA|Cluster_NA|2017/01/01:0.0047751767,KEXV01038373|BR|ST_NA|Cluster_NA|2016/01/01:0.0219519947):0.0153225136):0.0108579423,(KEXV01035919|BR|ST_NA|Cluster_NA|2017/01/01:0.0345737110,E6663-EHFM|MEX|ST_3|Cluster_NA|2018/01/01:0.0326556049):0.0106573110):0.0000075542,(KY579652|US|ST_NA|Cluster_NA|2013/01/01:0.0298208466,MF456026|US|ST_NA|Cluster_NA|2011/01/01:0.0112786314):0.0074122406):0.0000055700):0.0017596045,((KF384811|US|ST_NA|Cluster_NA|2011/01/01:0.0413805469,((((MF455790|US|ST_NA|Cluster_NA|2011/01/01:0.0110337240,((MF456530|US|ST_NA|Cluster_NA|2011/01/01:0.0162905924,(MF456705|US|ST_NA|Cluster_NA|2011/01/01:0.0092451145,MF457365|US|ST_NA|Cluster_NA|2011/01/01:0.0246478400):0.0015066513):0.0011333314,(MF457074|US|ST_NA|Cluster_NA|2013/01/01:0.0217101777,OR737021|US|ST_NA|Cluster_NA|2015/01/01:0.0083036294):0.0024710347):0.0000065826):0.0030671281,((MF455821|US|ST_NA|Cluster_NA|2013/01/01:0.0164584208,MF456410|US|ST_NA|Cluster_NA|2012/01/01:0.0069969043):0.0025355072,MF456724|US|ST_NA|Cluster_NA|2015/01/01:0.0050055116):0.0079398553):0.0019875700,(((MF456143|US|ST_NA|Cluster_NA|2013/01/01:0.0037636704,MF457027|US|ST_NA|Cluster_NA|2012/01/01:0.0048811390):0.0098808113,(MF456226|US|ST_NA|Cluster_NA|2012/01/01:0.0030114262,MF456443|US|ST_NA|Cluster_NA|2012/01/01:0.0000065826):0.0070716931):0.0016834671,(MF456244|US|ST_NA|Cluster_NA|2011/01/01:0.0045259295,MF456442|US|ST_NA|Cluster_NA|2011/01/01:0.0060784675):0.0011703317):0.0146863997):0.0012348610,MF455901|US|ST_NA|Cluster_NA|2011/01/01:0.0194558607):0.0036393743):0.0081801606,(((MF456418|US|ST_NA|Cluster_NA|2011/01/01:0.0249347137,MG943164|US|ST_NA|Cluster_NA|2014/01/01:0.0371438019):0.0064231076,(MG943624|US|ST_NA|Cluster_NA|2016/01/01:0.0114408014,MG943769|US|ST_NA|Cluster_NA|2016/01/01:0.0151813776):0.0131486948):0.0031510539,MG942675|US|ST_NA|Cluster_NA|2013/01/01:0.0353233196):0.0002555788):0.0024789072):0.0015115723,((((((((CEC-21-2608|MEX|ST_1|Cluster_NA|2021/02/09:0.0003555661,CEC-21-5043|MEX|ST_1|Cluster_NA|2021/09/30:0.0003707605):0.0594435498,MH354927|US|ST_NA|Cluster_NA|2013/01/01:0.0328673971):0.0030225153,(CEC-22-5979|MEX|ST_2|Cluster_NA|2022/01/04:0.0517435331,G-0387|GUA|ST_NA|Cluster_NA|2011/01/01:0.0390021436):0.0123528058):0.0000065961,((KY036694|US|ST_NA|Cluster_NA|2011/01/01:0.0009654949,KY037030|US|ST_NA|Cluster_NA|2012/01/01:0.0019010109):0.0028360974,KY037018|US|ST_NA|Cluster_NA|2012/01/01:0.0000077442):0.0354690290):0.0036936835,MH897915|US|ST_NA|Cluster_NA|2012/01/01:0.0386502555):0.0050277018,((((KEXV01007043|BR|ST_NA|Cluster_NA|2014/01/01:0.0253519094,((KEXV01030954|BR|ST_NA|Cluster_NA|2015/01/01:0.0308476444,KEXV01042908|BR|ST_NA|Cluster_NA|2016/01/01:0.0318782286):0.0079929781,MN528455|BR|ST_NA|Cluster_NA|2017/01/01:0.0499352047):0.0000067199):0.0049677371,KEXV01015903|BR|ST_NA|Cluster_NA|2015/01/01:0.0301639781):0.0040524349,(((KEXV01034444|BR|ST_NA|Cluster_NA|2017/01/01:0.0454512696,KEXV01044146|BR|ST_NA|Cluster_NA|2016/01/01:0.0429754412):0.0076218303,KEXV01043830|BR|ST_NA|Cluster_NA|2016/01/01:0.0374042131):0.0040864829,KEXV01043865|BR|ST_NA|Cluster_NA|2016/01/01:0.0212825445):0.0050116312):0.0030146813,((KEXV01043038|BR|ST_NA|Cluster_NA|2016/01/01:0.0161476530,KEXV01044087|BR|ST_NA|Cluster_NA|2016/01/01:0.0186484149):0.0151589244,(KEXV01044075|BR|ST_NA|Cluster_NA|2016/01/01:0.0308166403,KEXV01045999|BR|ST_NA|Cluster_NA|2017/01/01:0.0324499911):0.0000068054):0.0014907958):0.0095557537):0.0017640394,((KEXV01002575|BR|ST_NA|Cluster_NA|2015/01/01:0.0167946548,((KY579724|US|ST_NA|Cluster_NA|2014/01/01:0.0122024863,MH789620|US|ST_NA|Cluster_NA|2016/01/01:0.0074808789):0.0141521053,E6183-SDE|MEX|ST_3|Cluster_NA|2018/01/01:0.0398051653):0.0024610552):0.0054458047,(((((KEXV01008917|BR|ST_NA|Cluster_NA|2015/01/01:0.0289138844,KEXV01039747|BR|ST_NA|Cluster_NA|2017/01/01:0.0306922497):0.0071779246,KEXV01045653|BR|ST_NA|Cluster_NA|2017/01/01:0.0337382655):0.0054084156,(KEXV01014759|BR|ST_NA|Cluster_NA|2014/01/01:0.0320437717,KEXV01044609|BR|ST_NA|Cluster_NA|2016/01/01:0.0185795339):0.0142870769):0.0000083175,KEXV01043174|BR|ST_NA|Cluster_NA|2016/01/01:0.0178085118):0.0023944067,MH354715|US|ST_NA|Cluster_NA|2012/01/01:0.0229115010):0.0038578367):0.0046100423):0.0007751853,((KEXV01039444|BR|ST_NA|Cluster_NA|2017/01/01:0.0141250828,(KJ474385|PA|ST_NA|Cluster_NA|2011/01/01:0.0287529224,MK580196|US|ST_NA|Cluster_NA|2017/01/01:0.0282160603):0.0072687952):0.0037351375,(MF456108|US|ST_NA|Cluster_NA|2012/01/01:0.0256645545,MF456723|US|ST_NA|Cluster_NA|2012/01/01:0.0301491020):0.0078585980):0.0050696742):0.0018030040):0.0011947089,(((((((CEC-21-4461|MEX|ST_1|Cluster_NA|2021/08/04:0.0000027755,CEC-21-4537|MEX|ST_2|Cluster_NA|2021/08/11:0.0000027755):0.0000027755,(CEC-22-8913|MEX|ST_1|Cluster_NA|2022/09/07:0.0000027755,CEC-22-9343|MEX|ST_1|Cluster_NA|2022/10/20:0.0020776568):0.0004133151):0.0051317962,CEC-21-5532|MEX|ST_1|Cluster_NA|2021/11/11:0.0056431327):0.0136610503,E5613-SHG|MEX|ST_3|Cluster_NA|2017/01/01:0.0424469939):0.0141909844,((((KEXV01035772|BR|ST_NA|Cluster_NA|2016/01/01:0.0612342437,KEXV01043643|BR|ST_NA|Cluster_NA|2016/01/01:0.0363226168):0.0095634684,KY190184|US|ST_NA|Cluster_NA|2011/01/01:0.0371589283):0.0035068541,MG982937|PA|ST_NA|Cluster_NA|2016/01/01:0.0264295778):0.0011751965,E6672-JGCM|MEX|ST_3|Cluster_NA|2018/01/01:0.0340927018):0.0000068279):0.0054098161,(((KEXV01039542|BR|ST_NA|Cluster_NA|2017/01/01:0.0346910093,(KY036521|US|ST_NA|Cluster_NA|2011/01/01:0.0058709684,KY036946|US|ST_NA|Cluster_NA|2011/01/01:0.0046875583):0.0337622716):0.0053712174,KY586206|US|ST_NA|Cluster_NA|2011/01/01:0.0206231229):0.0069191763,(((KY579676|US|ST_NA|Cluster_NA|2011/01/01:0.0248944326,MF457269|US|ST_NA|Cluster_NA|2014/01/01:0.0301640884):0.0035041796,((MF455852|US|ST_NA|Cluster_NA|2011/01/01:0.0021912091,MF456338|US|ST_NA|Cluster_NA|2011/01/01:0.0092630360):0.0145600887,((MG942324|US|ST_NA|Cluster_NA|2012/01/01:0.0096845472,(MG942935|US|ST_NA|Cluster_NA|2014/01/01:0.0104392961,(MG943215|US|ST_NA|Cluster_NA|2015/01/01:0.0000027755,MG943239|US|ST_NA|Cluster_NA|2015/01/01:0.0000027755):0.0194476969):0.0049004830):0.0029879280,(MG943488|US|ST_NA|Cluster_NA|2016/01/01:0.0007768196,MG943492|US|ST_NA|Cluster_NA|2016/01/01:0.0008747565):0.0183445128):0.0209073587):0.0020807447):0.0061837957,((MG942644|US|ST_NA|Cluster_NA|2013/01/01:0.0107861159,MK922870|US|ST_NA|Cluster_NA|2018/01/01:0.0180389388):0.0158871921,S-007-EAMF|SAL|ST_NA|Cluster_NA|2011/01/01:0.0227899391):0.0069651769):0.0008635861):0.0000058292):0.0000065898,((((KEXV01006988|BR|ST_NA|Cluster_NA|2014/01/01:0.0223718874,KEXV01036353|BR|ST_NA|Cluster_NA|2017/01/01:0.0343714320):0.0041900430,(((((KEXV01012122|BR|ST_NA|Cluster_NA|2014/01/01:0.0215834681,KEXV01012136|BR|ST_NA|Cluster_NA|2014/01/01:0.0147217756):0.0333956646,(KEXV01012193|BR|ST_NA|Cluster_NA|2015/01/01:0.0511664117,KEXV01035712|BR|ST_NA|Cluster_NA|2016/01/01:0.0655391020):0.0044322285):0.0000062578,KEXV01035935|BR|ST_NA|Cluster_NA|2017/01/01:0.0414285800):0.0052401227,KEXV01035740|BR|ST_NA|Cluster_NA|2016/01/01:0.0152179817):0.0106640440,(KEXV01041584|BR|ST_NA|Cluster_NA|2017/01/01:0.0235660957,P-532-SC|PAN|ST_NA|Cluster_NA|2015/01/01:0.0391897703):0.0023962245):0.0031486548):0.0008802637,KEXV01036016|BR|ST_NA|Cluster_NA|2016/01/01:0.0322943080):0.0029432887,(((KEXV01037384|BR|ST_NA|Cluster_NA|2017/01/01:0.0231450128,KEXV01042510|BR|ST_NA|Cluster_NA|2017/01/01:0.0213197975):0.0251886777,KY035593|US|ST_NA|Cluster_NA|2012/01/01:0.0218179760):0.0036704928,(((MH354496|US|ST_NA|Cluster_NA|2015/01/01:0.0000027755,MH354757|US|ST_NA|Cluster_NA|2012/01/01:0.0007127060):0.0000027755,MH354742|US|ST_NA|Cluster_NA|2012/01/01:0.0000027755):0.0000027755,MH354498|US|ST_NA|Cluster_NA|2012/01/01:0.0000027755):0.0379024658):0.0055270986):0.0024384492):0.0008503655):0.0020766176):0.0010956197,(((((KEXV01006996|BR|ST_NA|Cluster_NA|2014/01/01:0.0082710144,((KEXV01007086|BR|ST_NA|Cluster_NA|2014/01/01:0.0014456073,KEXV01035396|BR|ST_NA|Cluster_NA|2017/01/01:0.0135731229):0.0052826446,KEXV01035149|BR|ST_NA|Cluster_NA|2017/01/01:0.0085852612):0.0000071024):0.0021774154,KEXV01007030|BR|ST_NA|Cluster_NA|2014/01/01:0.0070856875):0.0199430809,KEXV01035405|BR|ST_NA|Cluster_NA|2017/01/01:0.0303251775):0.0066748412,(((((KEXV01008545|BR|ST_NA|Cluster_NA|2015/01/01:0.0042621822,KEXV01038973|BR|ST_NA|Cluster_NA|2016/01/01:0.0053132579):0.0166050150,MF594889|BR|ST_NA|Cluster_NA|2011/01/01:0.0134454262):0.0077761598,KEXV01038600|BR|ST_NA|Cluster_NA|2016/01/01:0.0344145676):0.0082924210,KEXV01014586|BR|ST_NA|Cluster_NA|2014/01/01:0.0282573347):0.0021006038,(MH355170|US|ST_NA|Cluster_NA|2014/01/01:0.0161183228,MK922902|US|ST_NA|Cluster_NA|2018/01/01:0.0207513372):0.0132121375):0.0009227845):0.0009514313,((((KEXV01012363|BR|ST_NA|Cluster_NA|2015/01/01:0.0512566182,KEXV01033290|BR|ST_NA|Cluster_NA|2016/01/01:0.0441638299):0.0065521035,KJ474574|PA|ST_NA|Cluster_NA|2013/01/01:0.0215582736):0.0021385009,(KEXV01015790|BR|ST_NA|Cluster_NA|2015/01/01:0.0310052459,KEXV01046461|BR|ST_NA|Cluster_NA|2017/01/01:0.0212401398):0.0107062875):0.0032944494,(KEXV01035100|BR|ST_NA|Cluster_NA|2017/01/01:0.0221250537,KU190729|CA|ST_NA|Cluster_NA|2012/01/01:0.0124928612):0.0021489878):0.0010847393):0.0009166286):0.0000065826,(((((((((((((CEC-19-0594|MEX|ST_1|Cluster_NA|2019/10/18:0.0107676820,CEC-21-4315|MEX|ST_2|Cluster_NA|2021/07/14:0.0051912742):0.0022495066,CEC-19-0599|MEX|ST_2|Cluster_NA|2019/10/18:0.0017670978):0.0186432127,(E2215-MVC|MEX|ST_3|Cluster_NA|2015/01/01:0.0143019116,E5759-ALC|MEX|ST_3|Cluster_NA|2017/01/01:0.0150338440):0.0041637264):0.0273879904,KEXV01034357|BR|ST_NA|Cluster_NA|2017/01/01:0.0335670698):0.0024733220,(((KEXV01009101|BR|ST_NA|Cluster_NA|2015/01/01:0.0382548526,KJ474255|PA|ST_NA|Cluster_NA|2011/01/01:0.0530835203):0.0020943559,KEXV01015907|BR|ST_NA|Cluster_NA|2015/01/01:0.0547057422):0.0040774858,KEXV01045030|BR|ST_NA|Cluster_NA|2017/01/01:0.0144329206):0.0000081013):0.0012346045,((KEXV01033742|BR|ST_NA|Cluster_NA|2017/01/01:0.0396251075,KEXV01046062|BR|ST_NA|Cluster_NA|2017/01/01:0.0440496574):0.0069171539,(MN509103|BR|ST_NA|Cluster_NA|2014/01/01:0.0066928092,MN509148|BR|ST_NA|Cluster_NA|2014/01/01:0.0127809805):0.0166359366):0.0000065961):0.0000072216,(((((CEC-22-7455|MEX|ST_1|Cluster_NA|2022/05/10:0.0180935202,(E1082-LECS|MEX|ST_3|Cluster_NA|2013/01/01:0.0006972423,(E6444-JGGL|MEX|ST_3|Cluster_NA|2018/01/01:0.0008812612,E7080-AHGB|MEX|ST_3|Cluster_NA|2018/01/01:0.0010052697):0.0058986961):0.0038222617):0.0007920006,E6147-IRR|MEX|ST_3|Cluster_NA|2018/01/01:0.0088863127):0.0007603589,(E1373-LJJP|MEX|ST_3|Cluster_NA|2014/01/01:0.0050933760,E1616-LGG|MEX|ST_3|Cluster_NA|2014/01/01:0.0075768076):0.0028952186):0.0000027755,(E0106-CRA|MEX|ST_3|Cluster_NA|2011/01/01:0.0036542868,E0718-OGH|MEX|ST_3|Cluster_NA|2012/01/01:0.0022007332):0.0007485401):0.0020417170,E2703-GLS|MEX|ST_3|Cluster_NA|2015/01/01:0.0063295748):0.0286112602):0.0062118378,(KEXV01034647|BR|ST_NA|Cluster_NA|2016/01/01:0.0127176738,KEXV01038998|BR|ST_NA|Cluster_NA|2016/01/01:0.0236487544):0.0057957980):0.0014535181,(((((KEXV01012166|BR|ST_NA|Cluster_NA|2015/01/01:0.0410352495,KEXV01037906|BR|ST_NA|Cluster_NA|2016/01/01:0.0409664997):0.0000056734,(KEXV01032091|BR|ST_NA|Cluster_NA|2016/01/01:0.0214716151,KEXV01045301|BR|ST_NA|Cluster_NA|2017/01/01:0.0358267537):0.0067355846):0.0040375885,KEXV01043265|BR|ST_NA|Cluster_NA|2016/01/01:0.0307052730):0.0016997685,(KEXV01016009|BR|ST_NA|Cluster_NA|2015/01/01:0.0275484315,KEXV01036569|BR|ST_NA|Cluster_NA|2016/01/01:0.0099705515):0.0048296436):0.0033315443,KEXV01035687|BR|ST_NA|Cluster_NA|2017/01/01:0.0055648825):0.0015813107):0.0000070231,((KEXV01015115|BR|ST_NA|Cluster_NA|2014/01/01:0.0176149947,(KEXV01036226|BR|ST_NA|Cluster_NA|2017/01/01:0.0315817314,KEXV01044775|BR|ST_NA|Cluster_NA|2016/01/01:0.0285476124):0.0114378766):0.0016551320,KEXV01043224|BR|ST_NA|Cluster_NA|2016/01/01:0.0264285169):0.0031238555):0.0000075623,(((((((((((CEC-22-6254|MEX|ST_1|Cluster_NA|2022/01/26:0.0206166086,CEC-22-7607|MEX|ST_1|Cluster_NA|2022/05/19:0.0352132303):0.0049124830,E1309-JETS|MEX|ST_1|Cluster_NA|2013/01/01:0.0249747654):0.0084728596,(((((KEXV01012318|BR|ST_NA|Cluster_NA|2014/01/01:0.0028080051,KEXV01039872|BR|ST_NA|Cluster_NA|2016/01/01:0.0000027755):0.0088031627,KEXV01046561|BR|ST_NA|Cluster_NA|2017/01/01:0.0058543140):0.0153410958,KEXV01015357|BR|ST_NA|Cluster_NA|2014/01/01:0.0229986681):0.0024037647,KEXV01046139|BR|ST_NA|Cluster_NA|2017/01/01:0.0199715558):0.0000072070,((KEXV01034085|BR|ST_NA|Cluster_NA|2017/01/01:0.0272660574,(KEXV01042945|BR|ST_NA|Cluster_NA|2016/01/01:0.0229645028,KEXV01043123|BR|ST_NA|Cluster_NA|2016/01/01:0.0277834712):0.0034226079):0.0000071337,(KEXV01043100|BR|ST_NA|Cluster_NA|2016/01/01:0.0179578134,KEXV01045695|BR|ST_NA|Cluster_NA|2017/01/01:0.0123333234):0.0030191488):0.0062004671):0.0236797168):0.0033655810,((KEXV01014537|BR|ST_NA|Cluster_NA|2014/01/01:0.0247707772,(KEXV01043575|BR|ST_NA|Cluster_NA|2016/01/01:0.0233877348,(KEXV01045925|BR|ST_NA|Cluster_NA|2017/01/01:0.0227796897,KEXV01046799|BR|ST_NA|Cluster_NA|2017/01/01:0.0259799576):0.0126195450):0.0002367197):0.0043927592,(((KEXV01034631|BR|ST_NA|Cluster_NA|2016/01/01:0.0170340053,KEXV01043526|BR|ST_NA|Cluster_NA|2016/01/01:0.0009579690):0.0185367876,KEXV01044454|BR|ST_NA|Cluster_NA|2016/01/01:0.0161514605):0.0182213207,KEXV01043706|BR|ST_NA|Cluster_NA|2016/01/01:0.0349369558):0.0028036368):0.0000065898):0.0020497927,((KEXV01002815|BR|ST_NA|Cluster_NA|2015/01/01:0.0278637312,KEXV01036182|BR|ST_NA|Cluster_NA|2017/01/01:0.0138486864):0.0069329620,(KEXV01015988|BR|ST_NA|Cluster_NA|2015/01/01:0.0270289127,(KEXV01037594|BR|ST_NA|Cluster_NA|2017/01/01:0.0308016727,KEXV01044753|BR|ST_NA|Cluster_NA|2016/01/01:0.0148708531):0.0078815593):0.0037319036):0.0000062482):0.0002302644,(((KEXV01033404|BR|ST_NA|Cluster_NA|2016/01/01:0.0030670939,KEXV01035496|BR|ST_NA|Cluster_NA|2017/01/01:0.0115137258):0.0281056704,((((KEXV01033764|BR|ST_NA|Cluster_NA|2016/01/01:0.0188297709,KEXV01034072|BR|ST_NA|Cluster_NA|2017/01/01:0.0060283729):0.0025287761,(KEXV01040111|BR|ST_NA|Cluster_NA|2017/01/01:0.0009530918,KEXV01040128|BR|ST_NA|Cluster_NA|2017/01/01:0.0022776087):0.0093993237):0.0000065826,KEXV01034045|BR|ST_NA|Cluster_NA|2017/01/01:0.0173805877):0.0054138607,(KEXV01034562|BR|ST_NA|Cluster_NA|2016/01/01:0.0290983267,KEXV01044081|BR|ST_NA|Cluster_NA|2016/01/01:0.0135404302):0.0007050271):0.0178560315):0.0044192127,KEXV01044443|BR|ST_NA|Cluster_NA|2016/01/01:0.0188586217):0.0023839939):0.0006974864,((((((((KEXV01008451|BR|ST_NA|Cluster_NA|2015/01/01:0.0291614485,(KEXV01015214|BR|ST_NA|Cluster_NA|2014/01/01:0.0290135698,KEXV01016277|BR|ST_NA|Cluster_NA|2015/01/01:0.0188497918):0.0116724038):0.0022484042,KEXV01038002|BR|ST_NA|Cluster_NA|2017/01/01:0.0265736366):0.0025788378,KEXV01044323|BR|ST_NA|Cluster_NA|2016/01/01:0.0229083715):0.0000068306,KEXV01046215|BR|ST_NA|Cluster_NA|2017/01/01:0.0094201381):0.0009249247,((KEXV01012330|BR|ST_NA|Cluster_NA|2015/01/01:0.0218951515,KEXV01040013|BR|ST_NA|Cluster_NA|2017/01/01:0.0151759610):0.0070638987,KEXV01015585|BR|ST_NA|Cluster_NA|2015/01/01:0.0403960338):0.0012975437):0.0000060191,((((KEXV01014532|BR|ST_NA|Cluster_NA|2014/01/01:0.0000027755,KEXV01043694|BR|ST_NA|Cluster_NA|2016/01/01:0.0000027755):0.0219202114,(KEXV01015737|BR|ST_NA|Cluster_NA|2015/01/01:0.0276622446,KEXV01031829|BR|ST_NA|Cluster_NA|2017/01/01:0.0204952370):0.0022499929):0.0020813265,((KEXV01037405|BR|ST_NA|Cluster_NA|2017/01/01:0.0225915678,KEXV01044604|BR|ST_NA|Cluster_NA|2016/01/01:0.0173199486):0.0042060917,(KEXV01044347|BR|ST_NA|Cluster_NA|2016/01/01:0.0127106149,KEXV01044481|BR|ST_NA|Cluster_NA|2016/01/01:0.0207104756):0.0022410897):0.0010619371):0.0020161741,KEXV01039370|BR|ST_NA|Cluster_NA|2017/01/01:0.0208411992):0.0020316279):0.0000056549,(((((KEXV01015353|BR|ST_NA|Cluster_NA|2014/01/01:0.0189275675,KEXV01044633|BR|ST_NA|Cluster_NA|2016/01/01:0.0118650595):0.0047084566,KEXV01046558|BR|ST_NA|Cluster_NA|2017/01/01:0.0166002620):0.0155678391,(KEXV01032812|BR|ST_NA|Cluster_NA|2016/01/01:0.0127801047,KEXV01032813|BR|ST_NA|Cluster_NA|2016/01/01:0.0109416269):0.0166630070):0.0000065961,(KEXV01044216|BR|ST_NA|Cluster_NA|2016/01/01:0.0054760669,KEXV01046478|BR|ST_NA|Cluster_NA|2017/01/01:0.0042418004):0.0273668129):0.0009261675,(((KEXV01030994|BR|ST_NA|Cluster_NA|2015/01/01:0.0311347611,KEXV01043609|BR|ST_NA|Cluster_NA|2016/01/01:0.0293919464):0.0064661384,KEXV01046027|BR|ST_NA|Cluster_NA|2017/01/01:0.0409608332):0.0031431318,KEXV01045735|BR|ST_NA|Cluster_NA|2017/01/01:0.0164321134):0.0027737878):0.0026008507):0.0009295448,((((KEXV01012084|BR|ST_NA|Cluster_NA|2015/01/01:0.0134055892,KEXV01040786|BR|ST_NA|Cluster_NA|2016/01/01:0.0254167713):0.0024379112,KEXV01033525|BR|ST_NA|Cluster_NA|2016/01/01:0.0368239736):0.0021107140,KEXV01044124|BR|ST_NA|Cluster_NA|2016/01/01:0.0069024119):0.0023871847,(((KEXV01034100|BR|ST_NA|Cluster_NA|2017/01/01:0.0027092962,KEXV01034150|BR|ST_NA|Cluster_NA|2017/01/01:0.0128764035):0.0217003083,KEXV01046479|BR|ST_NA|Cluster_NA|2017/01/01:0.0069101752):0.0103682466,KEXV01044788|BR|ST_NA|Cluster_NA|2016/01/01:0.0125637467):0.0000056389):0.0000067614):0.0008254771):0.0017791410,(((((KEXV01002451|BR|ST_NA|Cluster_NA|2015/01/01:0.0248845194,(((KEXV01037763|BR|ST_NA|Cluster_NA|2016/01/01:0.0035012586,KR066188|BR|ST_NA|Cluster_NA|2014/01/01:0.0051697898):0.0217010739,KEXV01043920|BR|ST_NA|Cluster_NA|2016/01/01:0.0167524225):0.0059455778,(KEXV01039968|BR|ST_NA|Cluster_NA|2017/01/01:0.0305794814,KEXV01044548|BR|ST_NA|Cluster_NA|2016/01/01:0.0209965277):0.0064885384):0.0000057240):0.0016796699,((((((KEXV01014480|BR|ST_NA|Cluster_NA|2014/01/01:0.0311311624,KEXV01046721|BR|ST_NA|Cluster_NA|2017/01/01:0.0691825951):0.0043118718,KEXV01044401|BR|ST_NA|Cluster_NA|2016/01/01:0.0106648483):0.0061343001,KEXV01045525|BR|ST_NA|Cluster_NA|2017/01/01:0.0224868738):0.0012314468,(((KEXV01015961|BR|ST_NA|Cluster_NA|2015/01/01:0.0351479860,KEXV01043893|BR|ST_NA|Cluster_NA|2016/01/01:0.0194800256):0.0000080135,((KEXV01043214|BR|ST_NA|Cluster_NA|2016/01/01:0.0000027755,KEXV01045437|BR|ST_NA|Cluster_NA|2017/01/01:0.0081546702):0.0120485914,(KEXV01043921|BR|ST_NA|Cluster_NA|2016/01/01:0.0351409098,KEXV01045998|BR|ST_NA|Cluster_NA|2017/01/01:0.0096571871):0.0046034715):0.0018660115):0.0017287425,KEXV01044359|BR|ST_NA|Cluster_NA|2016/01/01:0.0021403800):0.0014849343):0.0011232027,(((KEXV01032345|BR|ST_NA|Cluster_NA|2016/01/01:0.0124748275,KEXV01042826|BR|ST_NA|Cluster_NA|2017/01/01:0.0261629783):0.0113108770,KEXV01044564|BR|ST_NA|Cluster_NA|2016/01/01:0.0416317080):0.0094644305,KEXV01043216|BR|ST_NA|Cluster_NA|2016/01/01:0.0326722969):0.0000662882):0.0000063332,((((KEXV01015959|BR|ST_NA|Cluster_NA|2015/01/01:0.0000065826,KEXV01045524|BR|ST_NA|Cluster_NA|2017/01/01:0.0095216147):0.0295752638,((E6479-JBEC|MEX|ST_3|Cluster_NA|2018/01/01:0.0065431152,(E6668-HSSG|MEX|ST_3|Cluster_NA|2018/01/01:0.0039838542,E7417-VAAP|MEX|ST_3|Cluster_NA|2018/01/01:0.0019470810):0.0056161060):0.0097781425,E6849-EDJML|MEX|ST_3|Cluster_NA|2018/01/01:0.0163262630):0.0269851991):0.0051193510,((KEXV01042988|BR|ST_NA|Cluster_NA|2016/01/01:0.0064273992,KEXV01046755|BR|ST_NA|Cluster_NA|2017/01/01:0.0080078516):0.0000075166,KEXV01046589|BR|ST_NA|Cluster_NA|2017/01/01:0.0203445005):0.0271519596):0.0022418638,KEXV01045032|BR|ST_NA|Cluster_NA|2017/01/01:0.0193279009):0.0016410938):0.0009966170):0.0037290998,(((((KEXV01012050|BR|ST_NA|Cluster_NA|2014/01/01:0.0324496671,KEXV01016163|BR|ST_NA|Cluster_NA|2015/01/01:0.0428449555):0.0092842392,((KEXV01014587|BR|ST_NA|Cluster_NA|2014/01/01:0.0345569773,KEXV01014610|BR|ST_NA|Cluster_NA|2014/01/01:0.0181491714):0.0111711834,KEXV01032602|BR|ST_NA|Cluster_NA|2017/01/01:0.0327840992):0.0039284796):0.0027510678,(((KEXV01035162|BR|ST_NA|Cluster_NA|2017/01/01:0.0378494258,(KEXV01035638|BR|ST_NA|Cluster_NA|2017/01/01:0.0039278633,ON423224|BR|ST_NA|Cluster_NA|2013/01/01:0.0042000617):0.0204567653):0.0029578050,((KEXV01039325|BR|ST_NA|Cluster_NA|2017/01/01:0.0477580855,KX357220|BR|ST_NA|Cluster_NA|2012/01/01:0.0326963461):0.0013762902,KEXV01039395|BR|ST_NA|Cluster_NA|2017/01/01:0.0216971773):0.0071842567):0.0030417974,(KEXV01042930|BR|ST_NA|Cluster_NA|2016/01/01:0.0202806957,(KEXV01043548|BR|ST_NA|Cluster_NA|2016/01/01:0.0347694502,KEXV01045700|BR|ST_NA|Cluster_NA|2017/01/01:0.0338393982):0.0087079469):0.0017475019):0.0000059096):0.0061254524,(KEXV01031888|BR|ST_NA|Cluster_NA|2017/01/01:0.0255775460,((KEXV01043258|BR|ST_NA|Cluster_NA|2016/01/01:0.0292969990,(KEXV01044883|BR|ST_NA|Cluster_NA|2016/01/01:0.0040872756,KEXV01045687|BR|ST_NA|Cluster_NA|2017/01/01:0.0183052099):0.0075193135):0.0016787811,KEXV01045837|BR|ST_NA|Cluster_NA|2017/01/01:0.0067287805):0.0119037088):0.0054816504):0.0000077139,KEXV01016316|BR|ST_NA|Cluster_NA|2015/01/01:0.0085243412):0.0007501571):0.0021447485,KEXV01044641|BR|ST_NA|Cluster_NA|2016/01/01:0.0123445963):0.0010510848,((((KEXV01015693|BR|ST_NA|Cluster_NA|2015/01/01:0.0291584737,((KEXV01033134|BR|ST_NA|Cluster_NA|2017/01/01:0.0388956748,(KEXV01033228|BR|ST_NA|Cluster_NA|2017/01/01:0.0127565613,KEXV01033275|BR|ST_NA|Cluster_NA|2017/01/01:0.0202530548):0.0107919004):0.0002024705,(KEXV01039265|BR|ST_NA|Cluster_NA|2017/01/01:0.0024456835,(KEXV01039377|BR|ST_NA|Cluster_NA|2017/01/01:0.0051236298,KEXV01039712|BR|ST_NA|Cluster_NA|2017/01/01:0.0010102160):0.0005492989):0.0301157384):0.0092138501):0.0023904105,(KEXV01032949|BR|ST_NA|Cluster_NA|2016/01/01:0.0294743816,KEXV01033065|BR|ST_NA|Cluster_NA|2016/01/01:0.0098189471):0.0123493425):0.0021273959,KT203235|BR|ST_NA|Cluster_NA|2015/01/01:0.0221286738):0.0016270995,(KEXV01015838|BR|ST_NA|Cluster_NA|2015/01/01:0.0188784263,(KEXV01035096|BR|ST_NA|Cluster_NA|2017/01/01:0.0355192148,KEXV01045574|BR|ST_NA|Cluster_NA|2017/01/01:0.0244251733):0.0069207849):0.0009180318):0.0000056443):0.0000027755):0.0020696170,((((CEC-22-6954|MEX|ST_2|Cluster_NA|2022/03/28:0.0331229473,(E5196-MCMV|MEX|ST_3|Cluster_NA|2017/01/01:0.0297297635,E6560-MVG|MEX|ST_3|Cluster_NA|2018/01/01:0.0395725713):0.0068250850):0.0077019535,(KEXV01043427|BR|ST_NA|Cluster_NA|2016/01/01:0.0373619305,KEXV01044300|BR|ST_NA|Cluster_NA|2016/01/01:0.0209194219):0.0080260651):0.0015708254,(((KEXV01015194|BR|ST_NA|Cluster_NA|2014/01/01:0.0276676476,KEXV01032761|BR|ST_NA|Cluster_NA|2017/01/01:0.0477862015):0.0096353645,KEXV01046516|BR|ST_NA|Cluster_NA|2017/01/01:0.0251923724):0.0016698760,(KEXV01044596|BR|ST_NA|Cluster_NA|2016/01/01:0.0547943408,KEXV01046339|BR|ST_NA|Cluster_NA|2017/01/01:0.0397724869):0.0138337055):0.0022933921):0.0021975818,((((KEXV01002821|BR|ST_NA|Cluster_NA|2015/01/01:0.0363112207,KEXV01042800|BR|ST_NA|Cluster_NA|2017/01/01:0.0128582211):0.0102493644,(((((((KEXV01007117|BR|ST_NA|Cluster_NA|2014/01/01:0.0087099746,KEXV01037132|BR|ST_NA|Cluster_NA|2017/01/01:0.0112354367):0.0008213334,(KEXV01036854|BR|ST_NA|Cluster_NA|2016/01/01:0.0176408746,KEXV01037327|BR|ST_NA|Cluster_NA|2017/01/01:0.0051947203):0.0016095464):0.0046829897,KEXV01029739|BR|ST_NA|Cluster_NA|2015/01/01:0.0284191695):0.0026955276,KEXV01037326|BR|ST_NA|Cluster_NA|2017/01/01:0.0206981875):0.0042688862,(((KEXV01009054|BR|ST_NA|Cluster_NA|2015/01/01:0.0315208009,KEXV01031111|BR|ST_NA|Cluster_NA|2015/01/01:0.0258720947):0.0043363008,KEXV01029716|BR|ST_NA|Cluster_NA|2015/01/01:0.0222672569):0.0069027440,KEXV01036718|BR|ST_NA|Cluster_NA|2016/01/01:0.0286588135):0.0003939602):0.0079540529,KEXV01043667|BR|ST_NA|Cluster_NA|2016/01/01:0.0152472760):0.0002560440,(((KEXV01033919|BR|ST_NA|Cluster_NA|2016/01/01:0.0327104084,KEXV01034504|BR|ST_NA|Cluster_NA|2016/01/01:0.0261086267):0.0149892962,MH355013|US|ST_NA|Cluster_NA|2015/01/01:0.0444457136):0.0058387820,KEXV01045726|BR|ST_NA|Cluster_NA|2017/01/01:0.0343714558):0.0044654431):0.0008481038):0.0044526763,(KEXV01008921|BR|ST_NA|Cluster_NA|2015/01/01:0.0027921953,KEXV01038527|BR|ST_NA|Cluster_NA|2016/01/01:0.0027563620):0.0222888673):0.0000055597,((KEXV01039987|BR|ST_NA|Cluster_NA|2017/01/01:0.0319590586,MW597023|BR|ST_NA|Cluster_NA|2015/01/01:0.0242466795):0.0000055962,KEXV01043966|BR|ST_NA|Cluster_NA|2016/01/01:0.0144171882):0.0050858966):0.0029156321):0.0000056373):0.0013424251,(KEXV01015637|BR|ST_NA|Cluster_NA|2015/01/01:0.0154925755,((KEXV01038369|BR|ST_NA|Cluster_NA|2016/01/01:0.0017633150,KEXV01038694|BR|ST_NA|Cluster_NA|2016/01/01:0.0242424729):0.0045702274,KEXV01039463|BR|ST_NA|Cluster_NA|2017/01/01:0.0212467422):0.0056256716):0.0029319518):0.0012639266,((((KEXV01029277|BR|ST_NA|Cluster_NA|2015/01/01:0.0183903854,MW545352|BR|ST_NA|Cluster_NA|2018/01/01:0.0037160082):0.0263540280,MW545395|BR|ST_NA|Cluster_NA|2018/01/01:0.0377853897):0.0015398051,KEXV01031699|BR|ST_NA|Cluster_NA|2017/01/01:0.0054138884):0.0013454465,(KEXV01031847|BR|ST_NA|Cluster_NA|2017/01/01:0.0161017409,(KEXV01031947|BR|ST_NA|Cluster_NA|2017/01/01:0.0170300163,MN528313|BR|ST_NA|Cluster_NA|2016/01/01:0.0119098181):0.0185261908):0.0037607939):0.0078142383):0.0026923435):0.0005858085,KEXV01045568|BR|ST_NA|Cluster_NA|2017/01/01:0.0133745806):0.0012133240,((((((((CEC-20-0001|MEX|ST_1|Cluster_NA|2019/12/04:0.0017472106,CEC-21-5281|MEX|ST_2|Cluster_NA|2021/10/20:0.0037081545):0.0008294549,CEC-21-4273|MEX|ST_1|Cluster_NA|2021/07/12:0.0029277629):0.0097551828,CEC-21-2731|MEX|ST_1|Cluster_NA|2021/02/22:0.0172439235):0.0180553062,(KEXV01016410|BR|ST_NA|Cluster_NA|2015/01/01:0.0042219078,KEXV01045521|BR|ST_NA|Cluster_NA|2017/01/01:0.0000065826):0.0286638795):0.0050882792,((KEXV01031408|BR|ST_NA|Cluster_NA|2016/01/01:0.0205131090,KEXV01037818|BR|ST_NA|Cluster_NA|2016/01/01:0.0262529715):0.0002636052,(MF456197|US|ST_NA|Cluster_NA|2014/01/01:0.0000034401,MF457247|US|ST_NA|Cluster_NA|2014/01/01:0.0080622825):0.0417547530):0.0037729992):0.0026842695,(KEXV01032753|BR|ST_NA|Cluster_NA|2017/01/01:0.0578471559,KY036714|US|ST_NA|Cluster_NA|2011/01/01:0.0298402510):0.0019471662):0.0019408817,((((KEXV01016196|BR|ST_NA|Cluster_NA|2015/01/01:0.0112822596,(KEXV01032565|BR|ST_NA|Cluster_NA|2017/01/01:0.0351745052,(KEXV01033444|BR|ST_NA|Cluster_NA|2017/01/01:0.0200610995,(KEXV01045628|BR|ST_NA|Cluster_NA|2017/01/01:0.0167708395,KEXV01045672|BR|ST_NA|Cluster_NA|2017/01/01:0.0273548072):0.0052962721):0.0116166115):0.0042849443):0.0006775844,(KEXV01038616|BR|ST_NA|Cluster_NA|2016/01/01:0.0331887107,KEXV01046416|BR|ST_NA|Cluster_NA|2017/01/01:0.0265384041):0.0019538053):0.0038744347,((KEXV01016334|BR|ST_NA|Cluster_NA|2015/01/01:0.0434856624,MH078532|AR|ST_NA|Cluster_NA|2015/01/01:0.0379461110):0.0085473129,(KEXV01044839|BR|ST_NA|Cluster_NA|2016/01/01:0.0187506189,KEXV01046166|BR|ST_NA|Cluster_NA|2017/01/01:0.0280892340):0.0039818449):0.0036516824):0.0020947419,KX505603|US|ST_NA|Cluster_NA|2013/01/01:0.0427718206):0.0009136914):0.0040015582,((((((CEC-20-1239|MEX|ST_1|Cluster_NA|2020/08/21:0.0264359829,MG943137|US|ST_NA|Cluster_NA|2014/01/01:0.0173811644):0.0026290196,E4622-ODS|MEX|ST_3|Cluster_NA|2017/01/01:0.0168220094):0.0224243648,(KEXV01009030|BR|ST_NA|Cluster_NA|2015/01/01:0.0243009712,KY658693|US|ST_NA|Cluster_NA|2014/01/01:0.0415048644):0.0040386183):0.0000061363,KEXV01039079|BR|ST_NA|Cluster_NA|2017/01/01:0.0134691943):0.0009166125,(KEXV01039691|BR|ST_NA|Cluster_NA|2017/01/01:0.0243505686,(KEXV01044373|BR|ST_NA|Cluster_NA|2016/01/01:0.0055913781,MW597017|BR|ST_NA|Cluster_NA|2015/01/01:0.0065260115):0.0302122119):0.0069040120):0.0009554722,((((CEC-21-5054|MEX|ST_1|Cluster_NA|2021/09/30:0.0266155437,((CEC-22-9137|MEX|ST_1|Cluster_NA|2022/09/29:0.0009908831,E3810-RHG|MEX|ST_3|Cluster_NA|2017/01/01:0.0019302415):0.0032436937,E4480-EGC|MEX|ST_3|Cluster_NA|2017/01/01:0.0078874492):0.0242945982):0.0000439576,MH354896|US|ST_NA|Cluster_NA|2013/01/01:0.0286881442):0.0166275388,(KEXV01002829|BR|ST_NA|Cluster_NA|2015/01/01:0.0247754083,(KEXV01037586|BR|ST_NA|Cluster_NA|2017/01/01:0.0222691761,KF700957|BR|ST_NA|Cluster_NA|2011/01/01:0.0210611646):0.0129264409):0.0014625537):0.0016522638,KY036587|US|ST_NA|Cluster_NA|2011/01/01:0.0257787708):0.0013485611):0.0017140889):0.0000075668):0.0000065961):0.0012342968):0.0009073354,(((((JQ689645|VE|ST_NA|Cluster_NA|2011/01/01:0.0180471996,KY036514|US|ST_NA|Cluster_NA|2011/01/01:0.0225325420):0.0015128481,(((((((KEXV01011670|BR|ST_NA|Cluster_NA|2015/01/01:0.0348650043,((KEXV01032202|BR|ST_NA|Cluster_NA|2016/01/01:0.0180746140,KEXV01035007|BR|ST_NA|Cluster_NA|2017/01/01:0.0013643532):0.0031067324,KEXV01045942|BR|ST_NA|Cluster_NA|2017/01/01:0.0094926708):0.0122521571):0.0070458068,(KEXV01012301|BR|ST_NA|Cluster_NA|2014/01/01:0.0443579331,MH354978|US|ST_NA|Cluster_NA|2015/01/01:0.0333258241):0.0090272594):0.0046158581,(KEXV01032204|BR|ST_NA|Cluster_NA|2016/01/01:0.0282893952,KEXV01039311|BR|ST_NA|Cluster_NA|2017/01/01:0.0398992702):0.0074594673):0.0024678860,((KEXV01042980|BR|ST_NA|Cluster_NA|2016/01/01:0.0058945598,KEXV01042981|BR|ST_NA|Cluster_NA|2016/01/01:0.0054678180):0.0202367651,MK580307|US|ST_NA|Cluster_NA|2017/01/01:0.0334249963):0.0054331713):0.0034135849,(((KEXV01012228|BR|ST_NA|Cluster_NA|2015/01/01:0.0320323476,KT998263|GF|ST_NA|Cluster_NA|2012/01/01:0.0354617609):0.0059012484,KEXV01037639|BR|ST_NA|Cluster_NA|2016/01/01:0.0136147875):0.0052579349,(KEXV01035694|BR|ST_NA|Cluster_NA|2017/01/01:0.0331874686,KEXV01036333|BR|ST_NA|Cluster_NA|2017/01/01:0.0223708933):0.0053093893):0.0000066183):0.0012240990,(((KEXV01033923|BR|ST_NA|Cluster_NA|2016/01/01:0.0214917740,KEXV01044344|BR|ST_NA|Cluster_NA|2016/01/01:0.0198264933):0.0165954531,(KT737275|BR|ST_NA|Cluster_NA|2013/01/01:0.0000027755,MN528212|BR|ST_NA|Cluster_NA|2013/01/01:0.0020395052):0.0272084329):0.0032530499,(((((KEXV01036837|BR|ST_NA|Cluster_NA|2016/01/01:0.0091071478,KEXV01037065|BR|ST_NA|Cluster_NA|2016/01/01:0.0031622028):0.0073358547,KEXV01037241|BR|ST_NA|Cluster_NA|2017/01/01:0.0028165681):0.0080724394,KEXV01039433|BR|ST_NA|Cluster_NA|2017/01/01:0.0254888859):0.0194538268,(((MH354504|US|ST_NA|Cluster_NA|2011/01/01:0.0000027755,MH354549|US|ST_NA|Cluster_NA|2012/01/01:0.0070942411):0.0036163619,(MH355024|US|ST_NA|Cluster_NA|2015/01/01:0.0000065826,MH355096|US|ST_NA|Cluster_NA|2015/01/01:0.0099291336):0.0112967369):0.0129130154,(MH354772|US|ST_NA|Cluster_NA|2013/01/01:0.0000027755,MH354880|US|ST_NA|Cluster_NA|2013/01/01:0.0000027755):0.0150672806):0.0119433170):0.0035794966,(((MF455908|US|ST_NA|Cluster_NA|2012/01/01:0.0142031406,MF456600|US|ST_NA|Cluster_NA|2015/01/01:0.0047749719):0.0147844300,MG942746|US|ST_NA|Cluster_NA|2013/01/01:0.0174364766):0.0078538355,MG943247|US|ST_NA|Cluster_NA|2015/01/01:0.0182768113):0.0009052298):0.0038489582):0.0027685197):0.0000065826,((KEXV01033590|BR|ST_NA|Cluster_NA|2016/01/01:0.0269359369,(E1728-MARA|MEX|ST_1|Cluster_NA|2014/01/01:0.0199945009,(E1873-JACC|MEX|ST_2|Cluster_NA|2015/01/01:0.0060866707,E3378-JLC|MEX|ST_1|Cluster_NA|2017/01/01:0.0072256015):0.0136052401):0.0085007878):0.0043012834,(KEXV01038732|BR|ST_NA|Cluster_NA|2016/01/01:0.0203641763,KEXV01041370|BR|ST_NA|Cluster_NA|2017/01/01:0.0310564896):0.0051169623):0.0033556101):0.0000065826):0.0014451877,(((((((KEXV01002844|BR|ST_NA|Cluster_NA|2015/01/01:0.0155495489,KEXV01042783|BR|ST_NA|Cluster_NA|2016/01/01:0.0166577750):0.0059123574,KEXV01042820|BR|ST_NA|Cluster_NA|2017/01/01:0.0083390340):0.0194962535,(KEXV01037659|BR|ST_NA|Cluster_NA|2016/01/01:0.0222075861,KEXV01043942|BR|ST_NA|Cluster_NA|2016/01/01:0.0265662105):0.0022558006):0.0025053261,(((KEXV01038271|BR|ST_NA|Cluster_NA|2016/01/01:0.0000027755,KEXV01039808|BR|ST_NA|Cluster_NA|2017/01/01:0.0027527714):0.0220574196,KEXV01041810|BR|ST_NA|Cluster_NA|2017/01/01:0.0358727096):0.0011451062,E4274-OGSM|MEX|ST_3|Cluster_NA|2017/01/01:0.0350108605):0.0049587080):0.0019361550,(KEXV01034645|BR|ST_NA|Cluster_NA|2016/01/01:0.0010069823,KEXV01034775|BR|ST_NA|Cluster_NA|2016/01/01:0.0000027755):0.0187924420):0.0000078367,((((((KEXV01014415|BR|ST_NA|Cluster_NA|2014/01/01:0.0184343902,KEXV01033314|BR|ST_NA|Cluster_NA|2016/01/01:0.0126519507):0.0075285839,MG942523|US|ST_NA|Cluster_NA|2012/01/01:0.0272456573):0.0178036781,KEXV01035421|BR|ST_NA|Cluster_NA|2017/01/01:0.0434176215):0.0018878449,(KEXV01038278|BR|ST_NA|Cluster_NA|2016/01/01:0.0208204480,(MH789604|US|ST_NA|Cluster_NA|2016/01/01:0.0185543533,(P-439-DA|PAN|ST_NA|Cluster_NA|2014/01/01:0.0000075552,P-440-SI|PAN|ST_NA|Cluster_NA|2014/01/01:0.0059320524):0.0351594774):0.0046999612):0.0039263272):0.0063145621,(KEXV01042842|BR|ST_NA|Cluster_NA|2015/01/01:0.0244635352,KY190200|US|ST_NA|Cluster_NA|2012/01/01:0.0208546006):0.0068605489):0.0000066047,((KX357240|BR|ST_NA|Cluster_NA|2012/01/01:0.0382055541,(MG942599|US|ST_NA|Cluster_NA|2012/01/01:0.0060114348,MG942677|US|ST_NA|Cluster_NA|2013/01/01:0.0048323596):0.0194139689):0.0039961082,(MK580231|US|ST_NA|Cluster_NA|2017/01/01:0.0180287537,(G-1661|GUA|ST_NA|Cluster_NA|2015/01/01:0.0013078433,G-1670|GUA|ST_NA|Cluster_NA|2015/01/01:0.0046809900):0.0260043623):0.0017490719):0.0004133929):0.0018508240):0.0010228772,((KEXV01015715|BR|ST_NA|Cluster_NA|2015/01/01:0.0251026932,((KEXV01032086|BR|ST_NA|Cluster_NA|2016/01/01:0.0281312542,((KEXV01033506|BR|ST_NA|Cluster_NA|2017/01/01:0.0280282207,KEXV01043178|BR|ST_NA|Cluster_NA|2016/01/01:0.0228534699):0.0052811190,KEXV01046675|BR|ST_NA|Cluster_NA|2017/01/01:0.0221244326):0.0014833728):0.0007843261,(KEXV01039593|BR|ST_NA|Cluster_NA|2017/01/01:0.0000027755,KEXV01039639|BR|ST_NA|Cluster_NA|2017/01/01:0.0000027755):0.0259445402):0.0017563080):0.0000064161,((KEXV01032350|BR|ST_NA|Cluster_NA|2016/01/01:0.0376100006,KEXV01037144|BR|ST_NA|Cluster_NA|2017/01/01:0.0221841619):0.0026505879,((E7188-GCB|MEX|ST_1|Cluster_NA|2018/01/01:0.0344773760,P-574-CV|PAN|ST_NA|Cluster_NA|2016/01/01:0.0216487118):0.0001965945,P-448-HG|PAN|ST_NA|Cluster_NA|2014/01/01:0.0037190259):0.0099019104):0.0065384486):0.0009158410):0.0024141173):0.0007320824,(((((((((((KEXV01002622|BR|ST_NA|Cluster_NA|2015/01/01:0.0392680339,KEXV01038420|BR|ST_NA|Cluster_NA|2016/01/01:0.0223415384):0.0094147157,KEXV01039035|BR|ST_NA|Cluster_NA|2017/01/01:0.0311337245):0.0024565423,((KEXV01008257|BR|ST_NA|Cluster_NA|2014/01/01:0.0098641685,(KEXV01039073|BR|ST_NA|Cluster_NA|2017/01/01:0.0000027755,MF594875|BR|ST_NA|Cluster_NA|2013/01/01:0.0000027755):0.0146559870):0.0017658725,KEXV01012296|BR|ST_NA|Cluster_NA|2014/01/01:0.0112696997):0.0030723104):0.0019814951,(((KEXV01008640|BR|ST_NA|Cluster_NA|2015/01/01:0.0048014431,KEXV01009065|BR|ST_NA|Cluster_NA|2015/01/01:0.0041395504):0.0004424378,KEXV01038438|BR|ST_NA|Cluster_NA|2016/01/01:0.0316711317):0.0043373047,KEXV01038697|BR|ST_NA|Cluster_NA|2016/01/01:0.0105422337):0.0111683212):0.0127028803,(KEXV01039023|BR|ST_NA|Cluster_NA|2016/01/01:0.0233394254,KT737369|BR|ST_NA|Cluster_NA|2014/01/01:0.0302732687):0.0022359449):0.0046295044,((E0375-JGRG|MEX|ST_3|Cluster_NA|2012/01/01:0.0030794881,E0376-CAPM|MEX|ST_3|Cluster_NA|2012/01/01:0.0058966922):0.0251186569,(E0615-EBA|MEX|ST_3|Cluster_NA|2012/01/01:0.0031366940,E0617-ECG|MEX|ST_3|Cluster_NA|2012/01/01:0.0043190978):0.0136702832):0.0224752832):0.0042192040,(((KEXV01043958|BR|ST_NA|Cluster_NA|2016/01/01:0.0167076610,(KEXV01044967|BR|ST_NA|Cluster_NA|2017/01/01:0.0122187784,KEXV01046563|BR|ST_NA|Cluster_NA|2017/01/01:0.0188333190):0.0070441169):0.0085769487,(KEXV01045075|BR|ST_NA|Cluster_NA|2017/01/01:0.0284721994,((MF455880|US|ST_NA|Cluster_NA|2011/01/01:0.0035338624,MF455984|US|ST_NA|Cluster_NA|2012/01/01:0.0103156551):0.0021824920,MF456649|US|ST_NA|Cluster_NA|2013/01/01:0.0088468983):0.0193065543):0.0095540684):0.0000065898,(MG942624|US|ST_NA|Cluster_NA|2013/01/01:0.0217281112,(MG942862|US|ST_NA|Cluster_NA|2013/01/01:0.0382006119,((E1466-RIML|MEX|ST_3|Cluster_NA|2014/01/01:0.0072751407,E3392-PS|MEX|ST_3|Cluster_NA|2017/01/01:0.0040879204):0.0022995517,E1548-MP|MEX|ST_3|Cluster_NA|2014/01/01:0.0043617501):0.0387334376):0.0041545171):0.0039605316):0.0022736192):0.0000061558,((((KEXV01012153|BR|ST_NA|Cluster_NA|2015/01/01:0.0281373155,(KEXV01038338|BR|ST_NA|Cluster_NA|2016/01/01:0.0382206423,(KEXV01039331|BR|ST_NA|Cluster_NA|2017/01/01:0.0353141651,KEXV01039401|BR|ST_NA|Cluster_NA|2017/01/01:0.0149722978):0.0075366401):0.0064292792):0.0028911108,(((KEXV01033572|BR|ST_NA|Cluster_NA|2016/01/01:0.0437876298,KEXV01043984|BR|ST_NA|Cluster_NA|2016/01/01:0.0231718305):0.0056774847,KEXV01037110|BR|ST_NA|Cluster_NA|2017/01/01:0.0254628525):0.0015407721,KY035592|US|ST_NA|Cluster_NA|2011/01/01:0.0287588568):0.0023096726):0.0056715702,(((KEXV01038084|BR|ST_NA|Cluster_NA|2017/01/01:0.0331091886,MF455762|US|ST_NA|Cluster_NA|2014/01/01:0.0166660969):0.0080388637,MH353974|US|ST_NA|Cluster_NA|2013/01/01:0.0184878815):0.0054917781,MH354455|US|ST_NA|Cluster_NA|2011/01/01:0.0132577235):0.0059319792):0.0007421564,((KEXV01031719|BR|ST_NA|Cluster_NA|2017/01/01:0.0300957488,(E1124-ARSM|MEX|ST_3|Cluster_NA|2013/01/01:0.0039843235,E1126-SDRR|MEX|ST_3|Cluster_NA|2013/01/01:0.0029022005):0.0279551579):0.0012495413,((KEXV01046843|BR|ST_NA|Cluster_NA|2017/01/01:0.0251186330,(KJ722991|US|ST_NA|Cluster_NA|2011/01/01:0.0173203220,MG943288|US|ST_NA|Cluster_NA|2015/01/01:0.0065700585):0.0286762001):0.0001003458,KJ474609|PA|ST_NA|Cluster_NA|2013/01/01:0.0168422066):0.0059664694):0.0039088730):0.0017044133):0.0036658929,((((((((KEXV01002645|BR|ST_NA|Cluster_NA|2015/01/01:0.0286762097,KEXV01005234|BR|ST_NA|Cluster_NA|2014/01/01:0.0285786877):0.0127633110,KEXV01034942|BR|ST_NA|Cluster_NA|2016/01/01:0.0263101651):0.0033862257,((((KEXV01007011|BR|ST_NA|Cluster_NA|2014/01/01:0.0193579918,KEXV01035430|BR|ST_NA|Cluster_NA|2017/01/01:0.0149472240):0.0241676183,MF456615|US|ST_NA|Cluster_NA|2011/01/01:0.0429535829):0.0041460119,((MH353094|US|ST_NA|Cluster_NA|2012/01/01:0.0069390343,MH353274|US|ST_NA|Cluster_NA|2013/01/01:0.0211193751):0.0160188701,MH789713|US|ST_NA|Cluster_NA|2016/01/01:0.0254625268):0.0065202765):0.0004871438,(KEXV01038350|BR|ST_NA|Cluster_NA|2016/01/01:0.0278241624,KEXV01042177|BR|ST_NA|Cluster_NA|2016/01/01:0.0167181158):0.0058609910):0.0031018915):0.0007311892,KU820996|BR|ST_NA|Cluster_NA|2015/01/01:0.0179546497):0.0028811382,((((((KEXV01009220|BR|ST_NA|Cluster_NA|2015/01/01:0.0389145016,KEXV01040872|BR|ST_NA|Cluster_NA|2016/01/01:0.0227762347):0.0139817366,KEXV01041046|BR|ST_NA|Cluster_NA|2016/01/01:0.0388930398):0.0126584640,E6862-AMR|MEX|ST_3|Cluster_NA|2018/01/01:0.0362670901):0.0039663166,(((((KEXV01014584|BR|ST_NA|Cluster_NA|2014/01/01:0.0239777937,KEXV01043025|BR|ST_NA|Cluster_NA|2016/01/01:0.0172248910):0.0028162642,KEXV01035927|BR|ST_NA|Cluster_NA|2017/01/01:0.0181974100):0.0016363990,KEXV01046130|BR|ST_NA|Cluster_NA|2017/01/01:0.0137196734):0.0013866946,KEXV01044069|BR|ST_NA|Cluster_NA|2016/01/01:0.0212321220):0.0064102943,((((KEXV01016159|BR|ST_NA|Cluster_NA|2015/01/01:0.0093891071,(((KEXV01016168|BR|ST_NA|Cluster_NA|2015/01/01:0.0000027755,KEXV01016169|BR|ST_NA|Cluster_NA|2015/01/01:0.0000027755):0.0158016246,KEXV01044377|BR|ST_NA|Cluster_NA|2016/01/01:0.0222655541):0.0103935737,(KEXV01046151|BR|ST_NA|Cluster_NA|2017/01/01:0.0210680640,KEXV01046496|BR|ST_NA|Cluster_NA|2017/01/01:0.0278149223):0.0013798108):0.0015286590):0.0011889508,KEXV01039212|BR|ST_NA|Cluster_NA|2017/01/01:0.0380430605):0.0015076409,KEXV01045637|BR|ST_NA|Cluster_NA|2017/01/01:0.0124490373):0.0000059295,(KEXV01043128|BR|ST_NA|Cluster_NA|2016/01/01:0.0116674600,KEXV01045444|BR|ST_NA|Cluster_NA|2017/01/01:0.0145756117):0.0027779105):0.0078917373):0.0113989373):0.0033717688,(KEXV01043783|BR|ST_NA|Cluster_NA|2016/01/01:0.0336657511,(((((KY190201|US|ST_NA|Cluster_NA|2013/01/01:0.0000027755,MG942566|US|ST_NA|Cluster_NA|2012/01/01:0.0000027755):0.0150062297,(((((N-063-CAEH|NIC|ST_NA|Cluster_NA|2012/01/01:0.0054599173,N-154-YGS|NIC|ST_NA|Cluster_NA|2013/01/01:0.0100565424):0.0014864035,((N-265-IVV|NIC|ST_NA|Cluster_NA|2014/01/01:0.0027816152,N-358-MAGA|NIC|ST_NA|Cluster_NA|2015/01/01:0.0010075173):0.0008351956,N-400-DJDR|NIC|ST_NA|Cluster_NA|2016/01/01:0.0097138794):0.0049832432):0.0035557947,((N-105-KRGC|NIC|ST_NA|Cluster_NA|2012/01/01:0.0072229760,N-303-LAOC|NIC|ST_NA|Cluster_NA|2015/01/01:0.0051953776):0.0144733695,N-402-VMP|NIC|ST_NA|Cluster_NA|2016/01/01:0.0217755772):0.0010955913):0.0000065826,(N-204-JECML|NIC|ST_NA|Cluster_NA|2014/01/01:0.0118063974,((N-280-JLGP|NIC|ST_NA|Cluster_NA|2014/01/01:0.0014748478,(N-343-AFAS|NIC|ST_NA|Cluster_NA|2015/01/01:0.0010969829,N-414-JAN|NIC|ST_NA|Cluster_NA|2016/01/01:0.0000027755):0.0010446165):0.0072287868,N-298-CJRR|NIC|ST_NA|Cluster_NA|2015/01/01:0.0028196439):0.0022175597):0.0210492769):0.0016967377,(N-093-MMMG|NIC|ST_NA|Cluster_NA|2012/01/01:0.0039108428,N-147-LDMD|NIC|ST_NA|Cluster_NA|2013/01/01:0.0041119627):0.0110756603):0.0145480386):0.0098162710,(((B-123-DA|BEL|ST_NA|Cluster_NA|2014/01/01:0.0027013061,B-139-JT|BEL|ST_NA|Cluster_NA|2015/01/01:0.0107419104):0.0172823307,(N-285-EJMD|NIC|ST_NA|Cluster_NA|2014/01/01:0.0251491040,N-290-OJCR|NIC|ST_NA|Cluster_NA|2014/01/01:0.0146529298):0.0094016044):0.0003521167,(N-079-JJAP|NIC|ST_NA|Cluster_NA|2012/01/01:0.0077141915,N-082-NRMG|NIC|ST_NA|Cluster_NA|2012/01/01:0.0040006803):0.0102052635):0.0071876668):0.0044386808,(N-095-MAVD|NIC|ST_NA|Cluster_NA|2012/01/01:0.0081291365,N-145-NRPG|NIC|ST_NA|Cluster_NA|2013/01/01:0.0072364471):0.0353008462):0.0064388772,((MF455644|US|ST_NA|Cluster_NA|2012/01/01:0.0219031134,((E0747-IEV|MEX|ST_3|Cluster_NA|2012/01/01:0.0289411611,(E2255-AESV|MEX|ST_3|Cluster_NA|2015/01/01:0.0137123638,(E3479-JEMS|MEX|ST_3|Cluster_NA|2017/01/01:0.0051034974,(E6268-FAAA|MEX|ST_3|Cluster_NA|2018/01/01:0.0009562656,E6334-GSG|MEX|ST_3|Cluster_NA|2018/01/01:0.0000027755):0.0084613036):0.0008224336):0.0198289054):0.0085028688,E4058-FJRH|MEX|ST_3|Cluster_NA|2017/01/01:0.0537167785):0.0135461599):0.0021165327,((MH353838|US|ST_NA|Cluster_NA|2011/01/01:0.0106811581,(MH354474|US|ST_NA|Cluster_NA|2011/01/01:0.0118120146,MH355208|US|ST_NA|Cluster_NA|2014/01/01:0.0103482146):0.0052704414):0.0256039698,(E4207-BLO|MEX|ST_3|Cluster_NA|2017/01/01:0.0389472664,E7332-HGSM|MEX|ST_3|Cluster_NA|2018/01/01:0.0306844588):0.0081077067):0.0019727044):0.0000065898):0.0035618151):0.0011177085):0.0000061621,(((KEXV01032606|BR|ST_NA|Cluster_NA|2017/01/01:0.0172026441,KEXV01044878|BR|ST_NA|Cluster_NA|2016/01/01:0.0218923185):0.0008134556,(KEXV01037428|BR|ST_NA|Cluster_NA|2017/01/01:0.0155781605,KEXV01040097|BR|ST_NA|Cluster_NA|2017/01/01:0.0217336553):0.0038184587):0.0035417058,((KEXV01036083|BR|ST_NA|Cluster_NA|2016/01/01:0.0235842749,KEXV01036210|BR|ST_NA|Cluster_NA|2017/01/01:0.0161692249):0.0168865438,KEXV01044505|BR|ST_NA|Cluster_NA|2016/01/01:0.0175753122):0.0056531527):0.0068330740):0.0016193558):0.0000065826,(((KEXV01009295|BR|ST_NA|Cluster_NA|2015/01/01:0.0166845292,KEXV01041778|BR|ST_NA|Cluster_NA|2017/01/01:0.0120112812):0.0082079306,((KEXV01029781|BR|ST_NA|Cluster_NA|2015/01/01:0.0347084886,KEXV01037981|BR|ST_NA|Cluster_NA|2017/01/01:0.0281035526):0.0040994454,(KEXV01031372|BR|ST_NA|Cluster_NA|2016/01/01:0.0234901992,KEXV01031403|BR|ST_NA|Cluster_NA|2016/01/01:0.0269454517):0.0116322339):0.0005589026):0.0031822138,((((((((((KEXV01012260|BR|ST_NA|Cluster_NA|2015/01/01:0.0040494099,KEXV01036638|BR|ST_NA|Cluster_NA|2017/01/01:0.0070287213):0.0061730269,((KEXV01031373|BR|ST_NA|Cluster_NA|2016/01/01:0.0071283761,KEXV01037431|BR|ST_NA|Cluster_NA|2017/01/01:0.0030816594):0.0009580081,KEXV01036816|BR|ST_NA|Cluster_NA|2016/01/01:0.0092701343):0.0000065898):0.0090343272,(KEXV01032985|BR|ST_NA|Cluster_NA|2016/01/01:0.0137281757,KEXV01037036|BR|ST_NA|Cluster_NA|2016/01/01:0.0179545127):0.0009480722):0.0000070817,KEXV01037323|BR|ST_NA|Cluster_NA|2017/01/01:0.0130512671):0.0076474076,(((((((KEXV01012267|BR|ST_NA|Cluster_NA|2015/01/01:0.0077444199,KEXV01036688|BR|ST_NA|Cluster_NA|2016/01/01:0.0186697000):0.0026221997,(KEXV01037427|BR|ST_NA|Cluster_NA|2017/01/01:0.0180223553,KEXV01044039|BR|ST_NA|Cluster_NA|2016/01/01:0.0251033163):0.0025695263):0.0010698233,(KEXV01029725|BR|ST_NA|Cluster_NA|2015/01/01:0.0174286527,((KEXV01029793|BR|ST_NA|Cluster_NA|2015/01/01:0.0103490432,KEXV01037185|BR|ST_NA|Cluster_NA|2017/01/01:0.0106769047):0.0112827710,((KEXV01044135|BR|ST_NA|Cluster_NA|2016/01/01:0.0039669055,KEXV01045116|BR|ST_NA|Cluster_NA|2017/01/01:0.0031225151):0.0177575240,KEXV01046689|BR|ST_NA|Cluster_NA|2017/01/01:0.0084642657):0.0028266015):0.0000065898):0.0000065826):0.0000073840,KEXV01045916|BR|ST_NA|Cluster_NA|2017/01/01:0.0114719768):0.0000027755,(KEXV01029691|BR|ST_NA|Cluster_NA|2015/01/01:0.0118263926,(KEXV01037068|BR|ST_NA|Cluster_NA|2016/01/01:0.0166599959,KEXV01043754|BR|ST_NA|Cluster_NA|2016/01/01:0.0249816004):0.0013383305):0.0020015410):0.0030051747,KEXV01037228|BR|ST_NA|Cluster_NA|2017/01/01:0.0210478867):0.0000065826,(((((KEXV01015575|BR|ST_NA|Cluster_NA|2015/01/01:0.0126934631,KEXV01044312|BR|ST_NA|Cluster_NA|2016/01/01:0.0235405271):0.0011720816,(KEXV01015944|BR|ST_NA|Cluster_NA|2015/01/01:0.0040246979,KEXV01043579|BR|ST_NA|Cluster_NA|2016/01/01:0.0306538330):0.0067739331):0.0010865980,KEXV01016357|BR|ST_NA|Cluster_NA|2015/01/01:0.0066316623):0.0020061974,(((KEXV01016078|BR|ST_NA|Cluster_NA|2015/01/01:0.0234318382,KEXV01044445|BR|ST_NA|Cluster_NA|2016/01/01:0.0169395099):0.0042698132,KEXV01043269|BR|ST_NA|Cluster_NA|2016/01/01:0.0200451301):0.0006643422,KEXV01032271|BR|ST_NA|Cluster_NA|2016/01/01:0.0260798185):0.0014877516):0.0026788506,KEXV01046067|BR|ST_NA|Cluster_NA|2017/01/01:0.0153263070):0.0010169491):0.0013909352):0.0018188223,KEXV01029753|BR|ST_NA|Cluster_NA|2015/01/01:0.0184049954):0.0114878073,(KEXV01037434|BR|ST_NA|Cluster_NA|2017/01/01:0.0177199193,KEXV01044986|BR|ST_NA|Cluster_NA|2017/01/01:0.0123080888):0.0185885806):0.0159077300,((KEXV01029758|BR|ST_NA|Cluster_NA|2015/01/01:0.0422656646,KEXV01035855|BR|ST_NA|Cluster_NA|2017/01/01:0.0349367066):0.0071034633,MW545401|BR|ST_NA|Cluster_NA|2018/01/01:0.0498487797):0.0060182160):0.0000056739,(((KEXV01014538|BR|ST_NA|Cluster_NA|2014/01/01:0.0055165017,KEXV01046235|BR|ST_NA|Cluster_NA|2017/01/01:0.0105082690):0.0283814077,(KEXV01029657|BR|ST_NA|Cluster_NA|2015/01/01:0.0000065826,KEXV01037371|BR|ST_NA|Cluster_NA|2017/01/01:0.0034237896):0.0255257736):0.0029793745,KEXV01037088|BR|ST_NA|Cluster_NA|2017/01/01:0.0305361060):0.0034146709):0.0036551858,((((KEXV01029670|BR|ST_NA|Cluster_NA|2015/01/01:0.0315968174,KEXV01046643|BR|ST_NA|Cluster_NA|2017/01/01:0.0385774951):0.0112462030,((KEXV01032810|BR|ST_NA|Cluster_NA|2016/01/01:0.0475546408,(KEXV01043863|BR|ST_NA|Cluster_NA|2016/01/01:0.0356066097,KEXV01044765|BR|ST_NA|Cluster_NA|2016/01/01:0.0300541081):0.0174900327):0.0030914744,KEXV01043468|BR|ST_NA|Cluster_NA|2016/01/01:0.0365445801):0.0049559375):0.0036896486,(KEXV01041490|BR|ST_NA|Cluster_NA|2017/01/01:0.0342930886,KR066300|BR|ST_NA|Cluster_NA|2012/01/01:0.0049956480):0.0178856517):0.0024647004,((KEXV01034657|BR|ST_NA|Cluster_NA|2016/01/01:0.0304358111,KEXV01042832|BR|ST_NA|Cluster_NA|2017/01/01:0.0291786587):0.0039004029,KEXV01041419|BR|ST_NA|Cluster_NA|2017/01/01:0.0234345945):0.0025201749):0.0031651893):0.0000077602):0.0032481604):0.0000027755,((((KEXV01014424|BR|ST_NA|Cluster_NA|2014/01/01:0.0390348429,(KEXV01044217|BR|ST_NA|Cluster_NA|2016/01/01:0.0329948671,KEXV01044331|BR|ST_NA|Cluster_NA|2016/01/01:0.0313702996):0.0066368702):0.0036027378,(KEXV01016025|BR|ST_NA|Cluster_NA|2015/01/01:0.0340997574,KEXV01016092|BR|ST_NA|Cluster_NA|2015/01/01:0.0457438994):0.0063940580):0.0000082100,KEXV01046665|BR|ST_NA|Cluster_NA|2017/01/01:0.0163945986):0.0025803336,((KEXV01035543|BR|ST_NA|Cluster_NA|2016/01/01:0.0283777465,KEXV01045702|BR|ST_NA|Cluster_NA|2017/01/01:0.0351775816):0.0062149974,KEXV01045081|BR|ST_NA|Cluster_NA|2017/01/01:0.0355967981):0.0008894028):0.0058347247):0.0007860745,KEXV01041210|BR|ST_NA|Cluster_NA|2017/01/01:0.0076568106):0.0015579338):0.0004985810,(((((KEXV01029366|BR|ST_NA|Cluster_NA|2015/01/01:0.0302276436,KEXV01033663|BR|ST_NA|Cluster_NA|2017/01/01:0.0500381944):0.0093280506,KEXV01035742|BR|ST_NA|Cluster_NA|2016/01/01:0.0363535987):0.0088586311,G-1015|GUA|ST_NA|Cluster_NA|2013/01/01:0.0382905161):0.0030846394,(KEXV01031472|BR|ST_NA|Cluster_NA|2017/01/01:0.0270357655,MH354890|US|ST_NA|Cluster_NA|2013/01/01:0.0177138406):0.0053645161):0.0049591682,(((((KEXV01034807|BR|ST_NA|Cluster_NA|2016/01/01:0.0266433307,KEXV01045852|BR|ST_NA|Cluster_NA|2017/01/01:0.0323311097):0.0083453016,(KEXV01035876|BR|ST_NA|Cluster_NA|2017/01/01:0.0181751206,KF700985|BR|ST_NA|Cluster_NA|2011/01/01:0.0114523110):0.0337708661):0.0051483923,((KEXV01037715|BR|ST_NA|Cluster_NA|2016/01/01:0.0193732571,KEXV01037918|BR|ST_NA|Cluster_NA|2016/01/01:0.0212317694):0.0167801976,E3716-MAMM|MEX|ST_3|Cluster_NA|2017/01/01:0.0299303208):0.0025058107):0.0020469723,((MG942823|US|ST_NA|Cluster_NA|2013/01/01:0.0094204538,MG943783|US|ST_NA|Cluster_NA|2016/01/01:0.0058263606):0.0201814462,((((G-0253|GUA|ST_NA|Cluster_NA|2011/01/01:0.0220982351,(G-0305|GUA|ST_NA|Cluster_NA|2011/01/01:0.0119607759,(G-0787|GUA|ST_NA|Cluster_NA|2012/01/01:0.0106287863,G-0788|GUA|ST_NA|Cluster_NA|2012/01/01:0.0000027755):0.0056754713):0.0059974583):0.0025151908,(G-0791|GUA|ST_NA|Cluster_NA|2012/01/01:0.0113544080,((G-0801|GUA|ST_NA|Cluster_NA|2012/01/01:0.0023673245,G-0803|GUA|ST_NA|Cluster_NA|2012/01/01:0.0022059279):0.0062809248,G-1629|GUA|ST_NA|Cluster_NA|2015/01/01:0.0092889841):0.0124010841):0.0026201054):0.0090911256,((G-0424|GUA|ST_NA|Cluster_NA|2011/01/01:0.0170095145,G-0772|GUA|ST_NA|Cluster_NA|2012/01/01:0.0374710396):0.0012431352,G-0503|GUA|ST_NA|Cluster_NA|2012/01/01:0.0195063678):0.0000070811):0.0000058360,G-0987|GUA|ST_NA|Cluster_NA|2013/01/01:0.0214269606):0.0005962607):0.0172718929):0.0031544608,(MF455942|US|ST_NA|Cluster_NA|2013/01/01:0.0298946964,MH354999|US|ST_NA|Cluster_NA|2015/01/01:0.0366990495):0.0072255077):0.0000068395):0.0031946329):0.0016579264,((KEXV01015263|BR|ST_NA|Cluster_NA|2014/01/01:0.0269109941,(KEXV01027492|BR|ST_NA|Cluster_NA|2014/01/01:0.0178582129,KEXV01033936|BR|ST_NA|Cluster_NA|2016/01/01:0.0398219530):0.0076767324):0.0010153674,(((KEXV01029689|BR|ST_NA|Cluster_NA|2015/01/01:0.0106036865,KEXV01036917|BR|ST_NA|Cluster_NA|2016/01/01:0.0117069411):0.0156993443,MG942355|US|ST_NA|Cluster_NA|2012/01/01:0.0385036616):0.0033315282,((((KEXV01045342|BR|ST_NA|Cluster_NA|2017/01/01:0.0247997258,KF700986|BR|ST_NA|Cluster_NA|2011/01/01:0.0038238943):0.0065098519,KF700973|BR|ST_NA|Cluster_NA|2011/01/01:0.0126858416):0.0055247270,KF700974|BR|ST_NA|Cluster_NA|2011/01/01:0.0110719568):0.0022285993,KF700991|BR|ST_NA|Cluster_NA|2012/01/01:0.0129126860):0.0073157260):0.0022089237):0.0031935424):0.0000065826):0.0000065826,((((((((KEXV01001107|BR|ST_NA|Cluster_NA|2015/01/01:0.0378255725,KEXV01031502|BR|ST_NA|Cluster_NA|2017/01/01:0.0049874818):0.0175191428,KEXV01044074|BR|ST_NA|Cluster_NA|2016/01/01:0.0265453882):0.0038502577,(((KEXV01031318|BR|ST_NA|Cluster_NA|2015/01/01:0.0545610274,KEXV01031593|BR|ST_NA|Cluster_NA|2016/01/01:0.0376920556):0.0042360523,KJ474523|PA|ST_NA|Cluster_NA|2012/01/01:0.0252359378):0.0048761079,((KEXV01033466|BR|ST_NA|Cluster_NA|2017/01/01:0.0628712829,KEXV01039784|BR|ST_NA|Cluster_NA|2017/01/01:0.0183920002):0.0008255882,((KEXV01035951|BR|ST_NA|Cluster_NA|2016/01/01:0.0177835964,(KEXV01038753|BR|ST_NA|Cluster_NA|2016/01/01:0.0230386573,(KEXV01039873|BR|ST_NA|Cluster_NA|2016/01/01:0.0050379803,KEXV01046366|BR|ST_NA|Cluster_NA|2017/01/01:0.0049602690):0.0138803733):0.0105573206):0.0061297291,KEXV01038015|BR|ST_NA|Cluster_NA|2017/01/01:0.0157733439):0.0062685325):0.0000082789):0.0016775011):0.0020560320,((((((((((KEXV01005281|BR|ST_NA|Cluster_NA|2014/01/01:0.0422016252,((((KEXV01006898|BR|ST_NA|Cluster_NA|2014/01/01:0.0147387258,KEXV01006958|BR|ST_NA|Cluster_NA|2014/01/01:0.0289896692):0.0082999078,KEXV01034296|BR|ST_NA|Cluster_NA|2016/01/01:0.0403119528):0.0012919136,(KEXV01031430|BR|ST_NA|Cluster_NA|2016/01/01:0.0189193749,(KEXV01044628|BR|ST_NA|Cluster_NA|2016/01/01:0.0334302162,KEXV01046499|BR|ST_NA|Cluster_NA|2017/01/01:0.0289068544):0.0022722185):0.0000060507):0.0022683678,KEXV01033762|BR|ST_NA|Cluster_NA|2016/01/01:0.0062246986):0.0054540689):0.0011327402,((KEXV01005283|BR|ST_NA|Cluster_NA|2014/01/01:0.0264176688,KEXV01033447|BR|ST_NA|Cluster_NA|2017/01/01:0.0326734439):0.0046631197,KEXV01034413|BR|ST_NA|Cluster_NA|2017/01/01:0.0256742263):0.0043635022):0.0000065826,(((KEXV01036373|BR|ST_NA|Cluster_NA|2017/01/01:0.0186859800,KEXV01036453|BR|ST_NA|Cluster_NA|2017/01/01:0.0265360870):0.0118919168,(KEXV01037487|BR|ST_NA|Cluster_NA|2016/01/01:0.0176059666,KF700954|BR|ST_NA|Cluster_NA|2011/01/01:0.0000065898):0.0322972119):0.0018329120,KF701022|BR|ST_NA|Cluster_NA|2012/01/01:0.0111664054):0.0046813365):0.0020325235,KEXV01034478|BR|ST_NA|Cluster_NA|2017/01/01:0.0146064372):0.0088844373,(KEXV01033691|BR|ST_NA|Cluster_NA|2017/01/01:0.0336787896,(KEXV01034249|BR|ST_NA|Cluster_NA|2016/01/01:0.0478537900,KEXV01034379|BR|ST_NA|Cluster_NA|2017/01/01:0.0265997906):0.0069479525):0.0031854832):0.0042965551,((KEXV01034729|BR|ST_NA|Cluster_NA|2016/01/01:0.0137983055,KEXV01034749|BR|ST_NA|Cluster_NA|2016/01/01:0.0177343590):0.0147318572,KEXV01046054|BR|ST_NA|Cluster_NA|2017/01/01:0.0228910848):0.0063824667):0.0006623653,((KEXV01006949|BR|ST_NA|Cluster_NA|2014/01/01:0.0346538946,(KEXV01034366|BR|ST_NA|Cluster_NA|2017/01/01:0.0306276932,KEXV01046565|BR|ST_NA|Cluster_NA|2017/01/01:0.0228136290):0.0034041209):0.0046879663,(KEXV01034287|BR|ST_NA|Cluster_NA|2016/01/01:0.0089301842,KEXV01034351|BR|ST_NA|Cluster_NA|2017/01/01:0.0185354129):0.0118347346):0.0040568406):0.0000065826,((KEXV01034303|BR|ST_NA|Cluster_NA|2016/01/01:0.0281711253,KEXV01042464|BR|ST_NA|Cluster_NA|2017/01/01:0.0148773158):0.0032509557,((KEXV01042889|BR|ST_NA|Cluster_NA|2016/01/01:0.0132723535,KEXV01042891|BR|ST_NA|Cluster_NA|2016/01/01:0.0095737136):0.0107176453,KEXV01045359|BR|ST_NA|Cluster_NA|2017/01/01:0.0218791601):0.0027511344):0.0023520569):0.0032021216,((KEXV01046501|BR|ST_NA|Cluster_NA|2017/01/01:0.0221508785,KEXV01046596|BR|ST_NA|Cluster_NA|2017/01/01:0.0264039288):0.0046777525,KM851105|BR|ST_NA|Cluster_NA|2012/01/01:0.0359946537):0.0016150685):0.0000065826,((((KEXV01008807|BR|ST_NA|Cluster_NA|2015/01/01:0.0074128407,KEXV01038250|BR|ST_NA|Cluster_NA|2016/01/01:0.0043311132):0.0170965933,((KEXV01033297|BR|ST_NA|Cluster_NA|2016/01/01:0.0333644602,KEXV01036087|BR|ST_NA|Cluster_NA|2016/01/01:0.0375851187):0.0004392375,KEXV01036374|BR|ST_NA|Cluster_NA|2017/01/01:0.0293576227):0.0041203479):0.0000056389,KEXV01038954|BR|ST_NA|Cluster_NA|2016/01/01:0.0256245051):0.0014521341,KEXV01034408|BR|ST_NA|Cluster_NA|2017/01/01:0.0195916078):0.0029908276):0.0008894467):0.0000065826,((((((KEXV01011428|BR|ST_NA|Cluster_NA|2014/01/01:0.0115690885,KEXV01016125|BR|ST_NA|Cluster_NA|2015/01/01:0.0106761363):0.0229401402,((KEXV01036392|BR|ST_NA|Cluster_NA|2017/01/01:0.0335946461,KEXV01036426|BR|ST_NA|Cluster_NA|2017/01/01:0.0188455332):0.0129245899,(KEXV01036533|BR|ST_NA|Cluster_NA|2016/01/01:0.0040741131,KEXV01036534|BR|ST_NA|Cluster_NA|2016/01/01:0.0008820920):0.0221780937):0.0053172544):0.0034142663,KEXV01014416|BR|ST_NA|Cluster_NA|2014/01/01:0.0191985250):0.0016167820,((((((KEXV01015309|BR|ST_NA|Cluster_NA|2014/01/01:0.0039993027,(KEXV01042596|BR|ST_NA|Cluster_NA|2017/01/01:0.0020091734,KEXV01045279|BR|ST_NA|Cluster_NA|2017/01/01:0.0113320854):0.0000027755):0.0023735388,KEXV01045229|BR|ST_NA|Cluster_NA|2017/01/01:0.0188966048):0.0020644867,KEXV01043756|BR|ST_NA|Cluster_NA|2016/01/01:0.0107711405):0.0017495316,KEXV01045490|BR|ST_NA|Cluster_NA|2017/01/01:0.0039960912):0.0205765452,KEXV01016005|BR|ST_NA|Cluster_NA|2015/01/01:0.0161740163):0.0102863533,KM851094|BR|ST_NA|Cluster_NA|2012/01/01:0.0312744185):0.0002956791):0.0014389298,KY968387|AR|ST_NA|Cluster_NA|2011/01/01:0.0151430448):0.0029149473,(((((KEXV01011655|BR|ST_NA|Cluster_NA|2015/01/01:0.0194182817,KEXV01032016|BR|ST_NA|Cluster_NA|2017/01/01:0.0112719198):0.0005205594,KT737292|BR|ST_NA|Cluster_NA|2014/01/01:0.0039399864):0.0064514462,(KEXV01031955|BR|ST_NA|Cluster_NA|2016/01/01:0.0068348888,KEXV01031959|BR|ST_NA|Cluster_NA|2016/01/01:0.0000027755):0.0312974894):0.0112204239,KEXV01033509|BR|ST_NA|Cluster_NA|2017/01/01:0.0228306150):0.0021054891,((((KEXV01029883|BR|ST_NA|Cluster_NA|2015/01/01:0.0307933650,KEXV01035774|BR|ST_NA|Cluster_NA|2016/01/01:0.0467615986):0.0067635969,MN528340|BR|ST_NA|Cluster_NA|2018/01/01:0.0322568086):0.0026858212,KEXV01036924|BR|ST_NA|Cluster_NA|2016/01/01:0.0068024516):0.0021354056,KEXV01031795|BR|ST_NA|Cluster_NA|2017/01/01:0.0263138729):0.0045538549):0.0032616698):0.0011127481):0.0000065898,(((((((((((KEXV01002497|BR|ST_NA|Cluster_NA|2015/01/01:0.0112952288,KF782685|BR|ST_NA|Cluster_NA|2012/01/01:0.0087964235):0.0113293134,(KEXV01029627|BR|ST_NA|Cluster_NA|2015/01/01:0.0117474412,KEXV01044598|BR|ST_NA|Cluster_NA|2016/01/01:0.0065365967):0.0141741165):0.0021789110,(KEXV01008589|BR|ST_NA|Cluster_NA|2015/01/01:0.0338551766,KR066221|BR|ST_NA|Cluster_NA|2012/01/01:0.0249984111):0.0027665203):0.0040624347,(((KEXV01012361|BR|ST_NA|Cluster_NA|2015/01/01:0.0231158351,KEXV01038655|BR|ST_NA|Cluster_NA|2016/01/01:0.0257272677):0.0020848734,(KEXV01039110|BR|ST_NA|Cluster_NA|2017/01/01:0.0194316523,KEXV01039427|BR|ST_NA|Cluster_NA|2017/01/01:0.0174624707):0.0125580699):0.0031972469,KEXV01038303|BR|ST_NA|Cluster_NA|2016/01/01:0.0397335545):0.0026149168):0.0007458805,KEXV01039082|BR|ST_NA|Cluster_NA|2017/01/01:0.0196537595):0.0000078890,((((KEXV01009023|BR|ST_NA|Cluster_NA|2015/01/01:0.0112126779,KX357283|BR|ST_NA|Cluster_NA|2013/01/01:0.0209770772):0.0054956037,KEXV01039482|BR|ST_NA|Cluster_NA|2017/01/01:0.0205300417):0.0050633151,KEXV01042766|BR|ST_NA|Cluster_NA|2016/01/01:0.0213566055):0.0036014013,(KEXV01031320|BR|ST_NA|Cluster_NA|2015/01/01:0.0146533745,(KEXV01035025|BR|ST_NA|Cluster_NA|2017/01/01:0.0138255959,((KEXV01044987|BR|ST_NA|Cluster_NA|2017/01/01:0.0086648192,KEXV01046081|BR|ST_NA|Cluster_NA|2017/01/01:0.0123147648):0.0028785607,KEXV01046017|BR|ST_NA|Cluster_NA|2017/01/01:0.0045561396):0.0215224578):0.0026339755):0.0031787818):0.0020175143):0.0000065947,((((KEXV01032855|BR|ST_NA|Cluster_NA|2016/01/01:0.0391703989,KEXV01032998|BR|ST_NA|Cluster_NA|2016/01/01:0.0213249811):0.0012750524,KEXV01033177|BR|ST_NA|Cluster_NA|2017/01/01:0.0206801727):0.0177009494,KEXV01035481|BR|ST_NA|Cluster_NA|2017/01/01:0.0409317768):0.0000060049,KEXV01038948|BR|ST_NA|Cluster_NA|2016/01/01:0.0368157610):0.0059607527):0.0043457671,((KEXV01012399|BR|ST_NA|Cluster_NA|2015/01/01:0.0000027755,KEXV01015694|BR|ST_NA|Cluster_NA|2015/01/01:0.0000027755):0.0302515007,(((((KEXV01015589|BR|ST_NA|Cluster_NA|2015/01/01:0.0069007938,(KEXV01016003|BR|ST_NA|Cluster_NA|2015/01/01:0.0204048797,(KEXV01045047|BR|ST_NA|Cluster_NA|2017/01/01:0.0000027755,KEXV01046434|BR|ST_NA|Cluster_NA|2017/01/01:0.0000027755):0.0042828014):0.0035842172):0.0217439276,KEXV01016147|BR|ST_NA|Cluster_NA|2015/01/01:0.0403375773):0.0059696308,KEXV01032961|BR|ST_NA|Cluster_NA|2016/01/01:0.0240539329):0.0000063432,KEXV01038494|BR|ST_NA|Cluster_NA|2016/01/01:0.0217552670):0.0022303165,KU820991|BR|ST_NA|Cluster_NA|2015/01/01:0.0159695987):0.0048747597):0.0032946384):0.0000065826,((KEXV01008228|BR|ST_NA|Cluster_NA|2014/01/01:0.0270782587,(KM851207|BR|ST_NA|Cluster_NA|2012/01/01:0.0153008253,ON423251|BR|ST_NA|Cluster_NA|2013/01/01:0.0155811674):0.0090958550):0.0041891786,(((KEXV01031207|BR|ST_NA|Cluster_NA|2015/01/01:0.0284666903,MN528318|BR|ST_NA|Cluster_NA|2016/01/01:0.0170184391):0.0156132957,KEXV01043257|BR|ST_NA|Cluster_NA|2016/01/01:0.0493505650):0.0053034354,KEXV01035193|BR|ST_NA|Cluster_NA|2017/01/01:0.0422808471):0.0023897237):0.0031024556):0.0000079763,(((KEXV01036878|BR|ST_NA|Cluster_NA|2016/01/01:0.0000027755,KEXV01037279|BR|ST_NA|Cluster_NA|2017/01/01:0.0000027755):0.0250787553,KEXV01038986|BR|ST_NA|Cluster_NA|2016/01/01:0.0189455746):0.0014490956,(KEXV01038442|BR|ST_NA|Cluster_NA|2016/01/01:0.0287219486,(KEXV01039060|BR|ST_NA|Cluster_NA|2017/01/01:0.0261739870,KEXV01039827|BR|ST_NA|Cluster_NA|2017/01/01:0.0205176533):0.0044780556):0.0089224044):0.0037093457):0.0000062208,(((((((KEXV01002573|BR|ST_NA|Cluster_NA|2015/01/01:0.0116293998,(KEXV01035977|BR|ST_NA|Cluster_NA|2016/01/01:0.0303932030,KEXV01036347|BR|ST_NA|Cluster_NA|2017/01/01:0.0309402548):0.0017651896):0.0037343950,KEXV01036380|BR|ST_NA|Cluster_NA|2017/01/01:0.0102672006):0.0136901855,KEXV01044120|BR|ST_NA|Cluster_NA|2016/01/01:0.0314295380):0.0025900253,KEXV01044842|BR|ST_NA|Cluster_NA|2016/01/01:0.0122230385):0.0025206721,KEXV01033955|BR|ST_NA|Cluster_NA|2017/01/01:0.0190399256):0.0059122294,((KEXV01035528|BR|ST_NA|Cluster_NA|2016/01/01:0.0082704455,KEXV01035563|BR|ST_NA|Cluster_NA|2016/01/01:0.0212038659):0.0118387388,(KEXV01045652|BR|ST_NA|Cluster_NA|2017/01/01:0.0324931850,KEXV01045920|BR|ST_NA|Cluster_NA|2017/01/01:0.0195230627):0.0022886006):0.0000065898):0.0022410341,(KEXV01015726|BR|ST_NA|Cluster_NA|2015/01/01:0.0316334883,(((KEXV01031375|BR|ST_NA|Cluster_NA|2016/01/01:0.0340479123,(KEXV01038449|BR|ST_NA|Cluster_NA|2016/01/01:0.0269305736,KEXV01039978|BR|ST_NA|Cluster_NA|2017/01/01:0.0493465848):0.0001055868):0.0016577143,KEXV01031466|BR|ST_NA|Cluster_NA|2017/01/01:0.0351507722):0.0095598083,(KEXV01038905|BR|ST_NA|Cluster_NA|2016/01/01:0.0000027755,KEXV01039413|BR|ST_NA|Cluster_NA|2017/01/01:0.0020733373):0.0269890832):0.0021044996):0.0018358572):0.0018654193):0.0000077387):0.0000027755,(((((((KEXV01002474|BR|ST_NA|Cluster_NA|2015/01/01:0.0415825470,KEXV01029682|BR|ST_NA|Cluster_NA|2015/01/01:0.0373452355):0.0037514148,(((KEXV01011663|BR|ST_NA|Cluster_NA|2015/01/01:0.0441312881,KEXV01043818|BR|ST_NA|Cluster_NA|2016/01/01:0.0216636633):0.0038488182,((KEXV01015361|BR|ST_NA|Cluster_NA|2014/01/01:0.0426696386,KEXV01043242|BR|ST_NA|Cluster_NA|2016/01/01:0.0403350138):0.0063543068,KEXV01038028|BR|ST_NA|Cluster_NA|2017/01/01:0.0351168971):0.0083876242):0.0014638434,(KEXV01015924|BR|ST_NA|Cluster_NA|2015/01/01:0.0462082150,KEXV01039845|BR|ST_NA|Cluster_NA|2015/01/01:0.0464336501):0.0062367163):0.0044676929):0.0038540791,((((((KEXV01002631|BR|ST_NA|Cluster_NA|2015/01/01:0.0309623573,KEXV01043228|BR|ST_NA|Cluster_NA|2016/01/01:0.0111073506):0.0172797884,KEXV01039783|BR|ST_NA|Cluster_NA|2017/01/01:0.0258992981):0.0024137794,KEXV01015940|BR|ST_NA|Cluster_NA|2015/01/01:0.0395634550):0.0037911378,(KEXV01033457|BR|ST_NA|Cluster_NA|2017/01/01:0.0459886032,KT737343|BR|ST_NA|Cluster_NA|2014/01/01:0.0286229669):0.0053849140):0.0010828969,(KEXV01034500|BR|ST_NA|Cluster_NA|2016/01/01:0.0460558291,MG942416|US|ST_NA|Cluster_NA|2012/01/01:0.0327804336):0.0035337516):0.0037193563,((KEXV01016276|BR|ST_NA|Cluster_NA|2015/01/01:0.0261925053,KEXV01043697|BR|ST_NA|Cluster_NA|2016/01/01:0.0395013717):0.0097717065,(KEXV01031284|BR|ST_NA|Cluster_NA|2015/01/01:0.0314607382,((KEXV01034901|BR|ST_NA|Cluster_NA|2016/01/01:0.0231053951,KEXV01044197|BR|ST_NA|Cluster_NA|2016/01/01:0.0401359162):0.0025795981,KEXV01042857|BR|ST_NA|Cluster_NA|2015/01/01:0.0309219371):0.0041057573):0.0047034130):0.0019778209):0.0017699163):0.0000066047,(((((KEXV01002711|BR|ST_NA|Cluster_NA|2015/01/01:0.0334642330,KEXV01008772|BR|ST_NA|Cluster_NA|2015/01/01:0.0363483054):0.0097081184,KEXV01016120|BR|ST_NA|Cluster_NA|2015/01/01:0.0528669109):0.0000073140,(KEXV01007734|BR|ST_NA|Cluster_NA|2014/01/01:0.0000027755,KY581488|BR|ST_NA|Cluster_NA|2014/01/01:0.0000027755):0.0285188730):0.0022034749,((KEXV01007103|BR|ST_NA|Cluster_NA|2014/01/01:0.0399936365,KEXV01007124|BR|ST_NA|Cluster_NA|2014/01/01:0.0366277046):0.0048083855,KEXV01012364|BR|ST_NA|Cluster_NA|2015/01/01:0.0302422047):0.0055105371):0.0032944458,((((KEXV01032115|BR|ST_NA|Cluster_NA|2016/01/01:0.0350547150,KEXV01039550|BR|ST_NA|Cluster_NA|2017/01/01:0.0141958097):0.0053567826,KEXV01032574|BR|ST_NA|Cluster_NA|2017/01/01:0.0280753054):0.0032082066,MW596966|BR|ST_NA|Cluster_NA|2015/01/01:0.0332101582):0.0075449022,KEXV01046815|BR|ST_NA|Cluster_NA|2016/01/01:0.0293022192):0.0038535208):0.0008414780):0.0000078192,(((KEXV01002597|BR|ST_NA|Cluster_NA|2015/01/01:0.0134551536,(((KEXV01015580|BR|ST_NA|Cluster_NA|2015/01/01:0.0351827558,KEXV01044237|BR|ST_NA|Cluster_NA|2016/01/01:0.0190844767):0.0030814389,KEXV01033571|BR|ST_NA|Cluster_NA|2016/01/01:0.0293630609):0.0019531833,(KEXV01016268|BR|ST_NA|Cluster_NA|2015/01/01:0.0195403992,(((KEXV01032972|BR|ST_NA|Cluster_NA|2016/01/01:0.0648576263,KEXV01045752|BR|ST_NA|Cluster_NA|2017/01/01:0.0377988938):0.0000063267,KEXV01046274|BR|ST_NA|Cluster_NA|2017/01/01:0.0128560180):0.0000067928,(KEXV01042770|BR|ST_NA|Cluster_NA|2016/01/01:0.0200301612,KEXV01044189|BR|ST_NA|Cluster_NA|2016/01/01:0.0133374310):0.0028271880):0.0018671574):0.0097633557):0.0021727695):0.0015175771,(((((KEXV01002609|BR|ST_NA|Cluster_NA|2015/01/01:0.0368738581,KEXV01043585|BR|ST_NA|Cluster_NA|2016/01/01:0.0313109627):0.0057582447,(KEXV01038892|BR|ST_NA|Cluster_NA|2016/01/01:0.0348005326,(KEXV01044668|BR|ST_NA|Cluster_NA|2016/01/01:0.0229691241,((KEXV01045041|BR|ST_NA|Cluster_NA|2017/01/01:0.0097846484,KEXV01046204|BR|ST_NA|Cluster_NA|2017/01/01:0.0064637365):0.0026302146,KEXV01045844|BR|ST_NA|Cluster_NA|2017/01/01:0.0134273302):0.0180050917):0.0152624259):0.0096300941):0.0007342543,((KEXV01008818|BR|ST_NA|Cluster_NA|2015/01/01:0.0092165041,KEXV01009012|BR|ST_NA|Cluster_NA|2015/01/01:0.0183739437):0.0276382315,((((KEXV01029695|BR|ST_NA|Cluster_NA|2015/01/01:0.0045143182,KEXV01037337|BR|ST_NA|Cluster_NA|2017/01/01:0.0151974659):0.0046129389,KEXV01036767|BR|ST_NA|Cluster_NA|2016/01/01:0.0578903460):0.0093142872,KEXV01029700|BR|ST_NA|Cluster_NA|2015/01/01:0.0151778585):0.0094388727,KEXV01033257|BR|ST_NA|Cluster_NA|2017/01/01:0.0382325774):0.0029907804):0.0048137565):0.0030644004,((((((((KEXV01008202|BR|ST_NA|Cluster_NA|2014/01/01:0.0283370626,(KEXV01039470|BR|ST_NA|Cluster_NA|2017/01/01:0.0043678481,KEXV01039788|BR|ST_NA|Cluster_NA|2017/01/01:0.0077838161):0.0093604661):0.0097428163,(KEXV01036514|BR|ST_NA|Cluster_NA|2016/01/01:0.0097738726,KEXV01036934|BR|ST_NA|Cluster_NA|2016/01/01:0.0170966255):0.0068842614):0.0043425796,KEXV01015986|BR|ST_NA|Cluster_NA|2015/01/01:0.0236367227):0.0030587116,KEXV01046045|BR|ST_NA|Cluster_NA|2017/01/01:0.0477060544):0.0000062166,((KEXV01034462|BR|ST_NA|Cluster_NA|2017/01/01:0.0127248676,KEXV01037589|BR|ST_NA|Cluster_NA|2017/01/01:0.0139973042):0.0018942055,(KEXV01044065|BR|ST_NA|Cluster_NA|2016/01/01:0.0284202955,KF782740|BR|ST_NA|Cluster_NA|2012/01/01:0.0223859326):0.0041758053):0.0074005769):0.0000080486,(((KEXV01008602|BR|ST_NA|Cluster_NA|2015/01/01:0.0167275413,((KEXV01009018|BR|ST_NA|Cluster_NA|2015/01/01:0.0148280103,MZ475764|BR|ST_NA|Cluster_NA|2016/01/01:0.0124339175):0.0056316204,(((KEXV01038488|BR|ST_NA|Cluster_NA|2016/01/01:0.0000062869,KEXV01039210|BR|ST_NA|Cluster_NA|2017/01/01:0.0011190272):0.0171948860,KEXV01039388|BR|ST_NA|Cluster_NA|2017/01/01:0.0099555092):0.0046983794,KEXV01038808|BR|ST_NA|Cluster_NA|2016/01/01:0.0096588333):0.0023099595):0.0079652834):0.0001270728,(KEXV01009008|BR|ST_NA|Cluster_NA|2015/01/01:0.0092989820,KEXV01038374|BR|ST_NA|Cluster_NA|2016/01/01:0.0131667660):0.0177672837):0.0029412662,KEXV01039029|BR|ST_NA|Cluster_NA|2016/01/01:0.0045146708):0.0096068616):0.0019312075,(((KEXV01015634|BR|ST_NA|Cluster_NA|2015/01/01:0.0062524922,KEXV01015635|BR|ST_NA|Cluster_NA|2015/01/01:0.0083620961):0.0057742659,KEXV01035591|BR|ST_NA|Cluster_NA|2016/01/01:0.0155299802):0.0202372618,(KEXV01035564|BR|ST_NA|Cluster_NA|2016/01/01:0.0277130664,KEXV01035709|BR|ST_NA|Cluster_NA|2015/01/01:0.0318163275):0.0068638375):0.0042276015):0.0000065961,(((KEXV01008769|BR|ST_NA|Cluster_NA|2015/01/01:0.0414981672,(KEXV01033498|BR|ST_NA|Cluster_NA|2017/01/01:0.0120358400,(KEXV01046827|BR|ST_NA|Cluster_NA|2016/01/01:0.0151020993,KEXV01046840|BR|ST_NA|Cluster_NA|2017/01/01:0.0024193475):0.0130409027):0.0096869188):0.0004824773,KEXV01033483|BR|ST_NA|Cluster_NA|2017/01/01:0.0336151401):0.0057468869,KEXV01045649|BR|ST_NA|Cluster_NA|2017/01/01:0.0141033198):0.0016388204):0.0011027203):0.0006513644,((KEXV01015231|BR|ST_NA|Cluster_NA|2014/01/01:0.0269906448,KEXV01044789|BR|ST_NA|Cluster_NA|2016/01/01:0.0480937358):0.0087337349,KEXV01042682|BR|ST_NA|Cluster_NA|2017/01/01:0.0233510878):0.0000078690):0.0000065826):0.0006939632,(KEXV01007040|BR|ST_NA|Cluster_NA|2014/01/01:0.0323446727,(KEXV01038861|BR|ST_NA|Cluster_NA|2016/01/01:0.0147120741,KEXV01039324|BR|ST_NA|Cluster_NA|2017/01/01:0.0143930782):0.0030814959):0.0040564335):0.0000056389):0.0015149425,(((((((KEXV01006956|BR|ST_NA|Cluster_NA|2014/01/01:0.0115861883,(KEXV01035242|BR|ST_NA|Cluster_NA|2017/01/01:0.0063042339,KEXV01046542|BR|ST_NA|Cluster_NA|2017/01/01:0.0128793726):0.0099144528):0.0044112445,KEXV01034731|BR|ST_NA|Cluster_NA|2016/01/01:0.0576678682):0.0063000064,((KEXV01035320|BR|ST_NA|Cluster_NA|2017/01/01:0.0222309027,KEXV01039966|BR|ST_NA|Cluster_NA|2017/01/01:0.0297085481):0.0019173200,(KEXV01039880|BR|ST_NA|Cluster_NA|2016/01/01:0.0147809933,KEXV01039929|BR|ST_NA|Cluster_NA|2016/01/01:0.0200906397):0.0220562805):0.0045664295):0.0040013174,(((KEXV01008285|BR|ST_NA|Cluster_NA|2014/01/01:0.0000027755,KEXV01031327|BR|ST_NA|Cluster_NA|2015/01/01:0.0000027755):0.0018203261,KEXV01039521|BR|ST_NA|Cluster_NA|2017/01/01:0.0261875891):0.0143163908,(KEXV01009013|BR|ST_NA|Cluster_NA|2015/01/01:0.0312384991,KEXV01037267|BR|ST_NA|Cluster_NA|2017/01/01:0.0524966444):0.0042987668):0.0015528150):0.0011109455,KEXV01008199|BR|ST_NA|Cluster_NA|2014/01/01:0.0189955781):0.0020669270,(((((((KEXV01008281|BR|ST_NA|Cluster_NA|2014/01/01:0.0189314937,KEXV01034745|BR|ST_NA|Cluster_NA|2016/01/01:0.0381228516):0.0034098247,((KEXV01009261|BR|ST_NA|Cluster_NA|2015/01/01:0.0259218647,((KEXV01034216|BR|ST_NA|Cluster_NA|2016/01/01:0.0217945486,KF782774|BR|ST_NA|Cluster_NA|2012/01/01:0.0099945769):0.0119915871,(KEXV01034238|BR|ST_NA|Cluster_NA|2016/01/01:0.0336393268,KEXV01034485|BR|ST_NA|Cluster_NA|2017/01/01:0.0100757936):0.0105604425):0.0051832395):0.0000065826,KEXV01044927|BR|ST_NA|Cluster_NA|2017/01/01:0.0154242727):0.0022042074):0.0017148081,(KEXV01015926|BR|ST_NA|Cluster_NA|2015/01/01:0.0326964252,KEXV01032683|BR|ST_NA|Cluster_NA|2017/01/01:0.0199673211):0.0044987594):0.0009581125,((KEXV01031378|BR|ST_NA|Cluster_NA|2016/01/01:0.0206146636,KEXV01034329|BR|ST_NA|Cluster_NA|2016/01/01:0.0224745266):0.0053394299,(KEXV01036158|BR|ST_NA|Cluster_NA|2016/01/01:0.0278770991,KEXV01039315|BR|ST_NA|Cluster_NA|2017/01/01:0.0567356225):0.0069027748):0.0009377623):0.0028392629,(((KEXV01008795|BR|ST_NA|Cluster_NA|2015/01/01:0.0335851067,KEXV01045805|BR|ST_NA|Cluster_NA|2017/01/01:0.0259948496):0.0051564605,KEXV01039801|BR|ST_NA|Cluster_NA|2017/01/01:0.0127650649):0.0000065826,(KEXV01041250|BR|ST_NA|Cluster_NA|2017/01/01:0.0200312039,KEXV01043590|BR|ST_NA|Cluster_NA|2016/01/01:0.0238287892):0.0082451191):0.0022198515):0.0000027755,(((KEXV01008923|BR|ST_NA|Cluster_NA|2015/01/01:0.0286383207,KEXV01039403|BR|ST_NA|Cluster_NA|2017/01/01:0.0031191829):0.0092829674,KEXV01032292|BR|ST_NA|Cluster_NA|2016/01/01:0.0263621210):0.0038514087,(((((((KEXV01015213|BR|ST_NA|Cluster_NA|2014/01/01:0.0263196475,KEXV01035810|BR|ST_NA|Cluster_NA|2016/01/01:0.0292596043):0.0038867513,KEXV01037505|BR|ST_NA|Cluster_NA|2016/01/01:0.0279944404):0.0050964551,KF700980|BR|ST_NA|Cluster_NA|2011/01/01:0.0040633182):0.0030759686,KEXV01015950|BR|ST_NA|Cluster_NA|2015/01/01:0.0050777096):0.0266879054,KU190558|CA|ST_NA|Cluster_NA|2011/01/01:0.0254459609):0.0047404233,KEXV01016414|BR|ST_NA|Cluster_NA|2015/01/01:0.0243445682):0.0023018284,KEXV01034371|BR|ST_NA|Cluster_NA|2017/01/01:0.0309707862):0.0024221756):0.0041418890):0.0000083215,(((((((((KEXV01015477|BR|ST_NA|Cluster_NA|2015/01/01:0.0199353530,((MG943030|US|ST_NA|Cluster_NA|2014/01/01:0.0102445929,(MG943267|US|ST_NA|Cluster_NA|2015/01/01:0.0129301777,MG943652|US|ST_NA|Cluster_NA|2016/01/01:0.0053913114):0.0032112174):0.0036950149,(MG943121|US|ST_NA|Cluster_NA|2014/01/01:0.0022357103,(MG943128|US|ST_NA|Cluster_NA|2014/01/01:0.0000027755,MN971702|US|ST_NA|Cluster_NA|2017/01/01:0.0067445081):0.0000065898):0.0088423447):0.0050648723):0.0056408310,KEXV01043380|BR|ST_NA|Cluster_NA|2016/01/01:0.0123716270):0.0043615187,KEXV01044518|BR|ST_NA|Cluster_NA|2016/01/01:0.0286061594):0.0011246116,KEXV01045469|BR|ST_NA|Cluster_NA|2017/01/01:0.0151447543):0.0032414086,KEXV01044919|BR|ST_NA|Cluster_NA|2017/01/01:0.0102378354):0.0117087448,(KEXV01033417|BR|ST_NA|Cluster_NA|2017/01/01:0.0158109805,(KEXV01033591|BR|ST_NA|Cluster_NA|2016/01/01:0.0205829207,(KEXV01033604|BR|ST_NA|Cluster_NA|2016/01/01:0.0085030392,KEXV01033605|BR|ST_NA|Cluster_NA|2016/01/01:0.0201572882):0.0014417610):0.0000062367):0.0175601291):0.0014500520,((((KEXV01031440|BR|ST_NA|Cluster_NA|2017/01/01:0.0205111647,KEXV01038847|BR|ST_NA|Cluster_NA|2016/01/01:0.0225867218):0.0065705317,MF594895|BR|ST_NA|Cluster_NA|2014/01/01:0.0175802361):0.0000060001,((KEXV01038578|BR|ST_NA|Cluster_NA|2016/01/01:0.0159678820,KEXV01039743|BR|ST_NA|Cluster_NA|2017/01/01:0.0209619331):0.0008198597,(((KEXV01038807|BR|ST_NA|Cluster_NA|2016/01/01:0.0440523154,KEXV01039207|BR|ST_NA|Cluster_NA|2017/01/01:0.0209350272):0.0061142130,KX357285|BR|ST_NA|Cluster_NA|2014/01/01:0.0287107216):0.0013591670,KT737338|BR|ST_NA|Cluster_NA|2014/01/01:0.0252672777):0.0012617028):0.0038432815):0.0007884848,KEXV01032739|BR|ST_NA|Cluster_NA|2017/01/01:0.0206248700):0.0025679961):0.0008025929,(((((((((KEXV01029262|BR|ST_NA|Cluster_NA|2015/01/01:0.0246972388,KEXV01031700|BR|ST_NA|Cluster_NA|2017/01/01:0.0289688849):0.0073179313,KEXV01035606|BR|ST_NA|Cluster_NA|2017/01/01:0.0371828407):0.0079082661,KEXV01040775|BR|ST_NA|Cluster_NA|2016/01/01:0.0465415018):0.0056260267,KU820998|BR|ST_NA|Cluster_NA|2015/01/01:0.0151002189):0.0026826685,(KEXV01033415|BR|ST_NA|Cluster_NA|2017/01/01:0.0008984373,KEXV01033512|BR|ST_NA|Cluster_NA|2017/01/01:0.0034360886):0.0266482213):0.0046795931,KEXV01045909|BR|ST_NA|Cluster_NA|2017/01/01:0.0083818069):0.0037656118,((KEXV01030971|BR|ST_NA|Cluster_NA|2015/01/01:0.0242932104,KM851051|BR|ST_NA|Cluster_NA|2012/01/01:0.0050554779):0.0018342399,KM851130|BR|ST_NA|Cluster_NA|2012/01/01:0.0000027755):0.0311410963):0.0007171061,(KEXV01032664|BR|ST_NA|Cluster_NA|2017/01/01:0.0134701012,(((KEXV01043623|BR|ST_NA|Cluster_NA|2016/01/01:0.0300012455,KEXV01045073|BR|ST_NA|Cluster_NA|2017/01/01:0.0327732077):0.0064467779,(KEXV01043751|BR|ST_NA|Cluster_NA|2016/01/01:0.0011869964,KEXV01044801|BR|ST_NA|Cluster_NA|2016/01/01:0.0136113905):0.0346970522):0.0000061243,(KEXV01044970|BR|ST_NA|Cluster_NA|2017/01/01:0.0034081077,KEXV01046752|BR|ST_NA|Cluster_NA|2017/01/01:0.0208439076):0.0122226628):0.0194556026):0.0014388102):0.0000065898,((KEXV01038699|BR|ST_NA|Cluster_NA|2016/01/01:0.0407401253,((((KEXV01041165|BR|ST_NA|Cluster_NA|2017/01/01:0.0015258590,KEXV01045472|BR|ST_NA|Cluster_NA|2017/01/01:0.0046169594):0.0000065826,KEXV01041402|BR|ST_NA|Cluster_NA|2017/01/01:0.0237287520):0.0142984832,KEXV01045965|BR|ST_NA|Cluster_NA|2017/01/01:0.0301064044):0.0072941425,ON423255|BR|ST_NA|Cluster_NA|2013/01/01:0.0286608946):0.0030094861):0.0049963751,((KEXV01043126|BR|ST_NA|Cluster_NA|2016/01/01:0.0303354649,((MF455838|US|ST_NA|Cluster_NA|2011/01/01:0.0040307135,((MG942385|US|ST_NA|Cluster_NA|2012/01/01:0.0028310214,(MG943684|US|ST_NA|Cluster_NA|2016/01/01:0.0048179657,MK922728|US|ST_NA|Cluster_NA|2018/01/01:0.0069832983):0.0016426971):0.0026711187,MG943768|US|ST_NA|Cluster_NA|2016/01/01:0.0121149743):0.0179497144):0.0140524852,MG942475|US|ST_NA|Cluster_NA|2012/01/01:0.0338227840):0.0041079914):0.0043224429,((KJ680954|US|ST_NA|Cluster_NA|2012/01/01:0.0031198569,KJ680955|US|ST_NA|Cluster_NA|2012/01/01:0.0028140734):0.0068684189,MG942114|US|ST_NA|Cluster_NA|2011/01/01:0.0117751856):0.0254231678):0.0060392842):0.0024235211):0.0019284485):0.0000065826,((((KEXV01029879|BR|ST_NA|Cluster_NA|2015/01/01:0.0329070878,KEXV01036023|BR|ST_NA|Cluster_NA|2016/01/01:0.0194256646):0.0050722258,(((KEXV01031561|BR|ST_NA|Cluster_NA|2016/01/01:0.0020946813,KEXV01031611|BR|ST_NA|Cluster_NA|2016/01/01:0.0114664172):0.0222242391,KEXV01031586|BR|ST_NA|Cluster_NA|2016/01/01:0.0217644097):0.0007850641,((KEXV01033072|BR|ST_NA|Cluster_NA|2016/01/01:0.0246348610,KEXV01033118|BR|ST_NA|Cluster_NA|2017/01/01:0.0021037433):0.0099435659,((KEXV01034453|BR|ST_NA|Cluster_NA|2017/01/01:0.0242215696,MW545373|BR|ST_NA|Cluster_NA|2018/01/01:0.0167812934):0.0000065749,KEXV01037030|BR|ST_NA|Cluster_NA|2016/01/01:0.0107043449):0.0000081845):0.0020083413):0.0042136798):0.0062213774,((KEXV01032436|BR|ST_NA|Cluster_NA|2016/01/01:0.0317576362,KEXV01032639|BR|ST_NA|Cluster_NA|2017/01/01:0.0131626227):0.0169394923,KEXV01045146|BR|ST_NA|Cluster_NA|2017/01/01:0.0207920884):0.0053951021):0.0029399519,(KEXV01038511|BR|ST_NA|Cluster_NA|2016/01/01:0.0198462248,KEXV01039287|BR|ST_NA|Cluster_NA|2017/01/01:0.0203860454):0.0014536784):0.0024398137):0.0000065898):0.0014584344):0.0007191686,((((((KEXV01008262|BR|ST_NA|Cluster_NA|2014/01/01:0.0216999646,(KEXV01036719|BR|ST_NA|Cluster_NA|2016/01/01:0.0428094559,KF700970|BR|ST_NA|Cluster_NA|2011/01/01:0.0228623249):0.0200400807):0.0000061229,KEXV01034852|BR|ST_NA|Cluster_NA|2016/01/01:0.0203165092):0.0021983872,KEXV01043810|BR|ST_NA|Cluster_NA|2016/01/01:0.0173668777):0.0030650953,((KEXV01037291|BR|ST_NA|Cluster_NA|2017/01/01:0.0166444035,KEXV01046653|BR|ST_NA|Cluster_NA|2017/01/01:0.0127414758):0.0019385072,((KEXV01041277|BR|ST_NA|Cluster_NA|2017/01/01:0.0172565201,KEXV01041880|BR|ST_NA|Cluster_NA|2017/01/01:0.0168494003):0.0061032592,KEXV01044430|BR|ST_NA|Cluster_NA|2016/01/01:0.0290852985):0.0045219867):0.0017884063):0.0025627219,(((KEXV01009383|BR|ST_NA|Cluster_NA|2015/01/01:0.0155960721,(KEXV01035082|BR|ST_NA|Cluster_NA|2017/01/01:0.0316172086,KEXV01040718|BR|ST_NA|Cluster_NA|2016/01/01:0.0387652996):0.0038244733):0.0034119297,KEXV01044321|BR|ST_NA|Cluster_NA|2016/01/01:0.0196167846):0.0013749064,((((KEXV01015827|BR|ST_NA|Cluster_NA|2015/01/01:0.0066497139,(KEXV01043916|BR|ST_NA|Cluster_NA|2016/01/01:0.0080337832,KEXV01043981|BR|ST_NA|Cluster_NA|2016/01/01:0.0172489061):0.0095928711):0.0177335156,KEXV01038799|BR|ST_NA|Cluster_NA|2016/01/01:0.0236586417):0.0047329808,(((KEXV01016409|BR|ST_NA|Cluster_NA|2015/01/01:0.0110758630,KEXV01043960|BR|ST_NA|Cluster_NA|2016/01/01:0.0229240549):0.0000081683,KEXV01033708|BR|ST_NA|Cluster_NA|2017/01/01:0.0118576145):0.0000027755,(KEXV01046276|BR|ST_NA|Cluster_NA|2017/01/01:0.0261860849,KEXV01046705|BR|ST_NA|Cluster_NA|2017/01/01:0.0245280459):0.0005610761):0.0243091953):0.0031239543,(KEXV01038752|BR|ST_NA|Cluster_NA|2016/01/01:0.0327270537,KEXV01044180|BR|ST_NA|Cluster_NA|2016/01/01:0.0390237250):0.0033336440):0.0000079824):0.0052884226):0.0008015666,(((((KEXV01008659|BR|ST_NA|Cluster_NA|2015/01/01:0.0130556684,KEXV01039106|BR|ST_NA|Cluster_NA|2017/01/01:0.0226160549):0.0117318197,(KEXV01033311|BR|ST_NA|Cluster_NA|2016/01/01:0.0037506702,KEXV01040189|BR|ST_NA|Cluster_NA|2017/01/01:0.0137068749):0.0226205009):0.0034150310,KEXV01039365|BR|ST_NA|Cluster_NA|2017/01/01:0.0203266738):0.0029691027,(((KEXV01037532|BR|ST_NA|Cluster_NA|2016/01/01:0.0384264675,(KF701013|BR|ST_NA|Cluster_NA|2012/01/01:0.0119499453,KF701024|BR|ST_NA|Cluster_NA|2012/01/01:0.0184302675):0.0040683693):0.0085381054,MH354969|US|ST_NA|Cluster_NA|2015/01/01:0.0162552650):0.0020714012,KF782712|BR|ST_NA|Cluster_NA|2012/01/01:0.0268506629):0.0068069108):0.0000027755,(((KEXV01012218|BR|ST_NA|Cluster_NA|2014/01/01:0.0475965297,KEXV01038746|BR|ST_NA|Cluster_NA|2016/01/01:0.0396662606):0.0003888407,((KEXV01036685|BR|ST_NA|Cluster_NA|2016/01/01:0.0178397098,KEXV01036768|BR|ST_NA|Cluster_NA|2016/01/01:0.0241814286):0.0052990997,KEXV01037223|BR|ST_NA|Cluster_NA|2017/01/01:0.0239454190):0.0049610575):0.0090434201,KEXV01040145|BR|ST_NA|Cluster_NA|2017/01/01:0.0243861595):0.0017392791):0.0029591841):0.0010808227):0.0000027755):0.0000027755,KEXV01035816|BR|ST_NA|Cluster_NA|2016/01/01:0.0073517952):0.0007070005):0.0043888714,((((((((KEXV01002736|BR|ST_NA|Cluster_NA|2015/01/01:0.0180399243,(KEXV01007761|BR|ST_NA|Cluster_NA|2014/01/01:0.0000027755,KY581518|BR|ST_NA|Cluster_NA|2014/01/01:0.0000027755):0.0082386720):0.0007752380,KEXV01037529|BR|ST_NA|Cluster_NA|2016/01/01:0.0119392985):0.0109391523,KR066274|BR|ST_NA|Cluster_NA|2011/01/01:0.0257726095):0.0006181438,(KEXV01030986|BR|ST_NA|Cluster_NA|2015/01/01:0.0132604932,KEXV01041937|BR|ST_NA|Cluster_NA|2016/01/01:0.0284321253):0.0051009210):0.0066496678,(((KEXV01015228|BR|ST_NA|Cluster_NA|2014/01/01:0.0279364932,(KEXV01032360|BR|ST_NA|Cluster_NA|2016/01/01:0.0156065378,KEXV01032541|BR|ST_NA|Cluster_NA|2017/01/01:0.0229680823):0.0188481142):0.0046947127,((KEXV01031301|BR|ST_NA|Cluster_NA|2015/01/01:0.0342141061,KEXV01034546|BR|ST_NA|Cluster_NA|2016/01/01:0.0228219124):0.0093284112,KEXV01043768|BR|ST_NA|Cluster_NA|2016/01/01:0.0248452328):0.0000065898):0.0024670919,((((KEXV01029831|BR|ST_NA|Cluster_NA|2015/01/01:0.0189329887,KEXV01037583|BR|ST_NA|Cluster_NA|2017/01/01:0.0079288446):0.0228590893,(KEXV01032991|BR|ST_NA|Cluster_NA|2016/01/01:0.0236380988,(((KEXV01033056|BR|ST_NA|Cluster_NA|2016/01/01:0.0061761360,KEXV01033126|BR|ST_NA|Cluster_NA|2017/01/01:0.0095430537):0.0068050765,KEXV01037545|BR|ST_NA|Cluster_NA|2017/01/01:0.0117424727):0.0029225076,KEXV01033227|BR|ST_NA|Cluster_NA|2017/01/01:0.0134771384):0.0045938594):0.0117070454):0.0022972309,(KEXV01035222|BR|ST_NA|Cluster_NA|2017/01/01:0.0179766460,(KEXV01044433|BR|ST_NA|Cluster_NA|2016/01/01:0.0343183023,KEXV01045927|BR|ST_NA|Cluster_NA|2017/01/01:0.0197238055):0.0127164230):0.0008942296):0.0008715015,KEXV01031653|BR|ST_NA|Cluster_NA|2016/01/01:0.0437335161):0.0031456487):0.0009355500):0.0028151161,((((((KEXV01007659|BR|ST_NA|Cluster_NA|2014/01/01:0.0000027755,KY581410|BR|ST_NA|Cluster_NA|2014/01/01:0.0000027755):0.0084395987,KEXV01032661|BR|ST_NA|Cluster_NA|2017/01/01:0.0361453833):0.0161270179,KEXV01043660|BR|ST_NA|Cluster_NA|2016/01/01:0.0393921505):0.0020018350,KEXV01032414|BR|ST_NA|Cluster_NA|2016/01/01:0.0220041729):0.0012123134,(KEXV01037298|BR|ST_NA|Cluster_NA|2017/01/01:0.0265082189,KEXV01046140|BR|ST_NA|Cluster_NA|2017/01/01:0.0202968669):0.0060005044):0.0011459874,(KEXV01032929|BR|ST_NA|Cluster_NA|2016/01/01:0.0275270991,KEXV01035399|BR|ST_NA|Cluster_NA|2017/01/01:0.0307099970):0.0024540832):0.0019971168):0.0044940711,((((KEXV01016150|BR|ST_NA|Cluster_NA|2015/01/01:0.0362239170,E1043-JGE|MEX|ST_3|Cluster_NA|2013/01/01:0.0219934141):0.0009675279,KEXV01029609|BR|ST_NA|Cluster_NA|2015/01/01:0.0286423401):0.0036152390,(KEXV01039475|BR|ST_NA|Cluster_NA|2017/01/01:0.0321152871,KEXV01039758|BR|ST_NA|Cluster_NA|2017/01/01:0.0308409981):0.0054215490):0.0021962956,(KEXV01031619|BR|ST_NA|Cluster_NA|2016/01/01:0.0196203962,KEXV01032921|BR|ST_NA|Cluster_NA|2016/01/01:0.0184015308):0.0076183386):0.0000057446):0.0000065826,(((KEXV01015546|BR|ST_NA|Cluster_NA|2015/01/01:0.0089644899,KEXV01044018|BR|ST_NA|Cluster_NA|2016/01/01:0.0135109200):0.0194593493,KEXV01046730|BR|ST_NA|Cluster_NA|2017/01/01:0.0170112887):0.0055606826,((KEXV01036656|BR|ST_NA|Cluster_NA|2017/01/01:0.0218077308,(KEXV01044269|BR|ST_NA|Cluster_NA|2016/01/01:0.0317563116,KEXV01044388|BR|ST_NA|Cluster_NA|2016/01/01:0.0264534151):0.0044620895):0.0001370396,KEXV01037159|BR|ST_NA|Cluster_NA|2017/01/01:0.0135163975):0.0060929847):0.0011892122):0.0019688404):0.0014661550):0.0000027755):0.0004704626,((((((((CEC-20-1448|MEX|ST_1|Cluster_NA|2020/09/15:0.0299197554,P-354-CAWE|PAN|ST_NA|Cluster_NA|2014/01/01:0.0158799174):0.0100891441,MK580268|US|ST_NA|Cluster_NA|2017/01/01:0.0251731119):0.0083257961,((KEXV01009315|BR|ST_NA|Cluster_NA|2015/01/01:0.0253283643,KEXV01042817|BR|ST_NA|Cluster_NA|2017/01/01:0.0437259305):0.0000077193,(((KEXV01015237|BR|ST_NA|Cluster_NA|2014/01/01:0.0392151096,KEXV01035079|BR|ST_NA|Cluster_NA|2017/01/01:0.0200255925):0.0034452575,KEXV01046035|BR|ST_NA|Cluster_NA|2017/01/01:0.0255921688):0.0270191844,(KEXV01031413|BR|ST_NA|Cluster_NA|2016/01/01:0.0113624255,KEXV01031475|BR|ST_NA|Cluster_NA|2017/01/01:0.0019405874):0.0544410285):0.0068979690):0.0031924951):0.0000055574,(KEXV01016260|BR|ST_NA|Cluster_NA|2015/01/01:0.0574596633,(P-294-PNO|PAN|ST_NA|Cluster_NA|2013/01/01:0.0081922183,P-387-AJ|PAN|ST_NA|Cluster_NA|2014/01/01:0.0059792395):0.0325992745):0.0071144782):0.0000065826,(((((KEXV01016425|BR|ST_NA|Cluster_NA|2015/01/01:0.0000027755,KEXV01016428|BR|ST_NA|Cluster_NA|2015/01/01:0.0000027755):0.0051141898,KEXV01036612|BR|ST_NA|Cluster_NA|2017/01/01:0.0239879123):0.0049323390,KEXV01045384|BR|ST_NA|Cluster_NA|2017/01/01:0.0055910048):0.0246188077,KEXV01044096|BR|ST_NA|Cluster_NA|2016/01/01:0.0364318205):0.0064425869,KEXV01032930|BR|ST_NA|Cluster_NA|2016/01/01:0.0325202718):0.0033644798):0.0029616422,((((((CEC-21-4688|MEX|ST_1|Cluster_NA|2021/08/27:0.0003017670,CEC-22-7836|MEX|ST_1|Cluster_NA|2022/06/06:0.0054369249):0.0407831873,KEXV01041026|BR|ST_NA|Cluster_NA|2016/01/01:0.0428899632):0.0027209257,((KU190503|CA|ST_NA|Cluster_NA|2011/01/01:0.0094641447,((KU190563|CA|ST_NA|Cluster_NA|2011/01/01:0.0011779669,KU190681|CA|ST_NA|Cluster_NA|2012/01/01:0.0056660345):0.0088803619,KU190635|CA|ST_NA|Cluster_NA|2012/01/01:0.0113458704):0.0049436648):0.0249421830,E1208-DBLM|MEX|ST_3|Cluster_NA|2013/01/01:0.0410949837):0.0093378852):0.0029921685,((((KEXV01008751|BR|ST_NA|Cluster_NA|2015/01/01:0.0568435604,E3637-SAMP|MEX|ST_3|Cluster_NA|2017/01/01:0.0608281836):0.0016732033,((KEXV01009106|BR|ST_NA|Cluster_NA|2015/01/01:0.0168240906,KEXV01038461|BR|ST_NA|Cluster_NA|2016/01/01:0.0110849432):0.0114942564,KEXV01045879|BR|ST_NA|Cluster_NA|2017/01/01:0.0233611013):0.0086969477):0.0140938522,(MG942573|US|ST_NA|Cluster_NA|2012/01/01:0.0081862743,(MG942797|US|ST_NA|Cluster_NA|2013/01/01:0.0145513300,MG943459|US|ST_NA|Cluster_NA|2015/01/01:0.0043134457):0.0081464860):0.0329161973):0.0014635888,(((((KEXV01012049|BR|ST_NA|Cluster_NA|2014/01/01:0.0000027755,ON423236|BR|ST_NA|Cluster_NA|2013/01/01:0.0000027755):0.0142846510,KEXV01035571|BR|ST_NA|Cluster_NA|2016/01/01:0.0262355550):0.0080401297,(KEXV01012051|BR|ST_NA|Cluster_NA|2014/01/01:0.0231220539,KEXV01035596|BR|ST_NA|Cluster_NA|2016/01/01:0.0115591913):0.0085156637):0.0247334593,KEXV01038182|BR|ST_NA|Cluster_NA|2017/01/01:0.0368990320):0.0076502752,MF457226|US|ST_NA|Cluster_NA|2013/01/01:0.0345644062):0.0000070469):0.0011139685):0.0033987602,((KEXV01009089|BR|ST_NA|Cluster_NA|2015/01/01:0.0317136112,(KJ474394|PA|ST_NA|Cluster_NA|2012/01/01:0.0291156154,((KJ474492|PA|ST_NA|Cluster_NA|2012/01/01:0.0000027755,P-134-OV|PAN|ST_NA|Cluster_NA|2012/01/01:0.0000027755):0.0111495317,P-629-AC|PAN|ST_NA|Cluster_NA|2016/01/01:0.0160908391):0.0064658020):0.0129189975):0.0032173123,((KEXV01033093|BR|ST_NA|Cluster_NA|2017/01/01:0.0554922606,KEXV01043044|BR|ST_NA|Cluster_NA|2016/01/01:0.0460390484):0.0043536206,KEXV01037508|BR|ST_NA|Cluster_NA|2016/01/01:0.0389928783):0.0053260876):0.0072954965):0.0000076248,((((((KEXV01009263|BR|ST_NA|Cluster_NA|2015/01/01:0.0368189781,(KEXV01011461|BR|ST_NA|Cluster_NA|2014/01/01:0.0327534111,(KEXV01043899|BR|ST_NA|Cluster_NA|2016/01/01:0.0199350918,KEXV01045899|BR|ST_NA|Cluster_NA|2017/01/01:0.0159205894):0.0088758372):0.0162791105):0.0072911157,KEXV01039613|BR|ST_NA|Cluster_NA|2017/01/01:0.0467845817):0.0008593906,KEXV01039430|BR|ST_NA|Cluster_NA|2017/01/01:0.0408366713):0.0049491156,(KEXV01039654|BR|ST_NA|Cluster_NA|2017/01/01:0.0203293990,KEXV01039816|BR|ST_NA|Cluster_NA|2017/01/01:0.0369749888):0.0049305207):0.0018222662,(KEXV01035058|BR|ST_NA|Cluster_NA|2017/01/01:0.0389358110,MK922718|US|ST_NA|Cluster_NA|2018/01/01:0.0389334622):0.0061382920):0.0023135989,KEXV01038721|BR|ST_NA|Cluster_NA|2016/01/01:0.0327458461):0.0024159742):0.0022543028):0.0010915561,(((KEXV01008611|BR|ST_NA|Cluster_NA|2015/01/01:0.0203492644,KEXV01039664|BR|ST_NA|Cluster_NA|2017/01/01:0.0438420110):0.0058234023,KEXV01039109|BR|ST_NA|Cluster_NA|2017/01/01:0.0300103933):0.0007089391,(((KEXV01033581|BR|ST_NA|Cluster_NA|2016/01/01:0.0154889006,KEXV01035853|BR|ST_NA|Cluster_NA|2017/01/01:0.0254122675):0.0035183656,MZ475759|BR|ST_NA|Cluster_NA|2016/01/01:0.0449408852):0.0026829846,(KEXV01038781|BR|ST_NA|Cluster_NA|2016/01/01:0.0241643124,KX357250|BR|ST_NA|Cluster_NA|2013/01/01:0.0321738889):0.0085816435):0.0010760093):0.0055613217):0.0009537459,((((((KEXV01006896|BR|ST_NA|Cluster_NA|2014/01/01:0.0232978202,(KEXV01034146|BR|ST_NA|Cluster_NA|2017/01/01:0.0325865307,(KEXV01034956|BR|ST_NA|Cluster_NA|2016/01/01:0.0224276452,(KEXV01035877|BR|ST_NA|Cluster_NA|2017/01/01:0.0150890996,KEXV01045651|BR|ST_NA|Cluster_NA|2017/01/01:0.0100300652):0.0056588903):0.0021696729):0.0034909820):0.0121995909,(KEXV01034914|BR|ST_NA|Cluster_NA|2016/01/01:0.0169438127,(KEXV01043905|BR|ST_NA|Cluster_NA|2016/01/01:0.0169672621,MK580239|US|ST_NA|Cluster_NA|2016/01/01:0.0257042389):0.0043888658):0.0037064289):0.0000068860,(KEXV01035431|BR|ST_NA|Cluster_NA|2017/01/01:0.0281328481,KEXV01043627|BR|ST_NA|Cluster_NA|2016/01/01:0.0129251666):0.0018261339):0.0030027460,((((KEXV01012256|BR|ST_NA|Cluster_NA|2015/01/01:0.0251957585,(KEXV01036628|BR|ST_NA|Cluster_NA|2017/01/01:0.0000065826,KEXV01039279|BR|ST_NA|Cluster_NA|2017/01/01:0.0092304440):0.0057474345):0.0067346903,(KEXV01036781|BR|ST_NA|Cluster_NA|2016/01/01:0.0101027885,(KEXV01043836|BR|ST_NA|Cluster_NA|2016/01/01:0.0305031375,E1594-CCO|MEX|ST_1|Cluster_NA|2017/01/01:0.0283655648):0.0071160812):0.0043658081):0.0022230881,(KEXV01012268|BR|ST_NA|Cluster_NA|2015/01/01:0.0281245051,KEXV01015642|BR|ST_NA|Cluster_NA|2015/01/01:0.0324656707):0.0014277731):0.0051163033,KEXV01031509|BR|ST_NA|Cluster_NA|2017/01/01:0.0154286109):0.0026424416):0.0033761296,(((((((KEXV01009250|BR|ST_NA|Cluster_NA|2015/01/01:0.0043703506,KEXV01040413|BR|ST_NA|Cluster_NA|2016/01/01:0.0192721493):0.0125280146,KEXV01040635|BR|ST_NA|Cluster_NA|2016/01/01:0.0450840560):0.0053720702,KEXV01041689|BR|ST_NA|Cluster_NA|2017/01/01:0.0430275065):0.0050844895,((((KEXV01014597|BR|ST_NA|Cluster_NA|2014/01/01:0.0174737164,KEXV01044264|BR|ST_NA|Cluster_NA|2016/01/01:0.0154561883):0.0194247308,KEXV01035792|BR|ST_NA|Cluster_NA|2016/01/01:0.0437495063):0.0094292831,(((KEXV01034390|BR|ST_NA|Cluster_NA|2017/01/01:0.0290629017,KEXV01036360|BR|ST_NA|Cluster_NA|2017/01/01:0.0245401879):0.0042078752,KEXV01036280|BR|ST_NA|Cluster_NA|2017/01/01:0.0308464166):0.0326885211,(((KEXV01038485|BR|ST_NA|Cluster_NA|2016/01/01:0.0217516669,KX357277|BR|ST_NA|Cluster_NA|2013/01/01:0.0242771896):0.0044558845,KEXV01038667|BR|ST_NA|Cluster_NA|2016/01/01:0.0200405038):0.0034781643,KEXV01038497|BR|ST_NA|Cluster_NA|2016/01/01:0.0155303849):0.0106177108):0.0000065898):0.0012785092,(KEXV01015558|BR|ST_NA|Cluster_NA|2015/01/01:0.0250424558,KEXV01044036|BR|ST_NA|Cluster_NA|2016/01/01:0.0322980281):0.0106570969):0.0000062892):0.0000027755,(((((KEXV01016189|BR|ST_NA|Cluster_NA|2015/01/01:0.0442074291,KEXV01032706|BR|ST_NA|Cluster_NA|2017/01/01:0.0200090987):0.0100784618,KEXV01035482|BR|ST_NA|Cluster_NA|2017/01/01:0.0179756639):0.0017979321,KEXV01038070|BR|ST_NA|Cluster_NA|2017/01/01:0.0259152871):0.0016377386,((KEXV01031133|BR|ST_NA|Cluster_NA|2015/01/01:0.0197979561,(KEXV01031145|BR|ST_NA|Cluster_NA|2015/01/01:0.0211690535,KEXV01038055|BR|ST_NA|Cluster_NA|2017/01/01:0.0097022592):0.0261038734):0.0127281365,KEXV01046534|BR|ST_NA|Cluster_NA|2017/01/01:0.0268843610):0.0053555224):0.0018989506,((KEXV01016300|BR|ST_NA|Cluster_NA|2015/01/01:0.0211568521,KEXV01044209|BR|ST_NA|Cluster_NA|2016/01/01:0.0173608612):0.0024017825,(KEXV01043399|BR|ST_NA|Cluster_NA|2016/01/01:0.0260012528,KM851096|BR|ST_NA|Cluster_NA|2012/01/01:0.0256257924):0.0060929376):0.0092754557):0.0000056389):0.0027624236,((((KEXV01015626|BR|ST_NA|Cluster_NA|2015/01/01:0.0204504171,((((KEXV01016063|BR|ST_NA|Cluster_NA|2015/01/01:0.0188497984,KEXV01045193|BR|ST_NA|Cluster_NA|2017/01/01:0.0189267453):0.0003493167,KEXV01045666|BR|ST_NA|Cluster_NA|2017/01/01:0.0195916659):0.0013323571,KEXV01046178|BR|ST_NA|Cluster_NA|2017/01/01:0.0159183863):0.0004845647,KEXV01045381|BR|ST_NA|Cluster_NA|2017/01/01:0.0354681089):0.0033830957):0.0148100327,KEXV01042944|BR|ST_NA|Cluster_NA|2016/01/01:0.0553554113):0.0033817189,KEXV01038736|BR|ST_NA|Cluster_NA|2016/01/01:0.0248239577):0.0057585039,((KEXV01036539|BR|ST_NA|Cluster_NA|2016/01/01:0.0174338710,KEXV01037432|BR|ST_NA|Cluster_NA|2017/01/01:0.0156844399):0.0085950681,KEXV01039471|BR|ST_NA|Cluster_NA|2017/01/01:0.0377633547):0.0061115258):0.0000064782):0.0015798059,((((KEXV01029788|BR|ST_NA|Cluster_NA|2015/01/01:0.0217984889,KEXV01037009|BR|ST_NA|Cluster_NA|2016/01/01:0.0124036424):0.0058603764,KEXV01037339|BR|ST_NA|Cluster_NA|2017/01/01:0.0101246422):0.0195132556,(KEXV01038241|BR|ST_NA|Cluster_NA|2016/01/01:0.0228010979,(KEXV01038353|BR|ST_NA|Cluster_NA|2016/01/01:0.0283473793,KEXV01039692|BR|ST_NA|Cluster_NA|2017/01/01:0.0149027059):0.0190230985):0.0069564160):0.0038102184,(KEXV01031915|BR|ST_NA|Cluster_NA|2017/01/01:0.0360251087,(KEXV01036115|BR|ST_NA|Cluster_NA|2016/01/01:0.0166525025,KEXV01045584|BR|ST_NA|Cluster_NA|2017/01/01:0.0213099611):0.0048147306):0.0084199554):0.0000056443):0.0008227900):0.0000071710,(((KEXV01015318|BR|ST_NA|Cluster_NA|2014/01/01:0.0192943280,(KEXV01015539|BR|ST_NA|Cluster_NA|2015/01/01:0.0373634106,KEXV01036310|BR|ST_NA|Cluster_NA|2017/01/01:0.0378245295):0.0015104213):0.0040308070,(((KEXV01016329|BR|ST_NA|Cluster_NA|2015/01/01:0.0120470495,KEXV01046298|BR|ST_NA|Cluster_NA|2017/01/01:0.0406551744):0.0000062146,KEXV01044873|BR|ST_NA|Cluster_NA|2016/01/01:0.0011410504):0.0209064438,KEXV01037510|BR|ST_NA|Cluster_NA|2016/01/01:0.0143920503):0.0072680139):0.0010451073,((((KEXV01015484|BR|ST_NA|Cluster_NA|2015/01/01:0.0047732956,(KEXV01034758|BR|ST_NA|Cluster_NA|2016/01/01:0.0414861899,KEXV01042999|BR|ST_NA|Cluster_NA|2016/01/01:0.0119084845):0.0068984569):0.0100120212,(KEXV01042929|BR|ST_NA|Cluster_NA|2016/01/01:0.0208641496,KEXV01044200|BR|ST_NA|Cluster_NA|2016/01/01:0.0298406604):0.0110380184):0.0011676363,KEXV01046453|BR|ST_NA|Cluster_NA|2017/01/01:0.0305782186):0.0004902196,((((KEXV01015677|BR|ST_NA|Cluster_NA|2015/01/01:0.0102728602,KEXV01033719|BR|ST_NA|Cluster_NA|2017/01/01:0.0092607424):0.0010107857,KEXV01033625|BR|ST_NA|Cluster_NA|2016/01/01:0.0142897429):0.0041383094,KEXV01033694|BR|ST_NA|Cluster_NA|2017/01/01:0.0122038134):0.0285467981,(KEXV01037598|BR|ST_NA|Cluster_NA|2017/01/01:0.0324666211,(KEXV01038593|BR|ST_NA|Cluster_NA|2016/01/01:0.0029559730,MF573257|BR|ST_NA|Cluster_NA|2013/01/01:0.0011114612):0.0215275181):0.0063431132):0.0026113152):0.0054823862):0.0000080486):0.0024766571):0.0009193441):0.0009205671,((((((((((((((((CEC-19-0161|MEX|ST_1|Cluster_NA|2019/08/30:0.0188773322,P-478-GET|PAN|ST_NA|Cluster_NA|2015/01/01:0.0037541434):0.0269023585,(CEC-19-0622|MEX|ST_1|Cluster_NA|2019/10/22:0.0418617556,MG943098|US|ST_NA|Cluster_NA|2014/01/01:0.0261069953):0.0042105216):0.0001059431,P-319-FC|PAN|ST_NA|Cluster_NA|2014/01/01:0.0232546618):0.0086310983,((((((((CEC-20-1380|MEX|ST_1|Cluster_NA|2020/09/08:0.0551834614,(KJ723376|US|ST_NA|Cluster_NA|2011/01/01:0.0117863757,MG943453|US|ST_NA|Cluster_NA|2015/01/01:0.0102950214):0.0241410825):0.0040872953,((CEC-20-1719|MEX|ST_1|Cluster_NA|2020/10/15:0.0491272286,KJ474216|PA|ST_NA|Cluster_NA|2011/01/01:0.0362706002):0.0038771175,((((KEXV01008222|BR|ST_NA|Cluster_NA|2014/01/01:0.0366316745,((KEXV01034263|BR|ST_NA|Cluster_NA|2016/01/01:0.0218925476,(KEXV01035985|BR|ST_NA|Cluster_NA|2016/01/01:0.0201077598,MW545410|BR|ST_NA|Cluster_NA|2018/01/01:0.0284561540):0.0035897486):0.0066588300,KEXV01036462|BR|ST_NA|Cluster_NA|2017/01/01:0.0395905791):0.0155517049):0.0030009433,KEXV01043522|BR|ST_NA|Cluster_NA|2016/01/01:0.0282164879):0.0073865217,KEXV01039674|BR|ST_NA|Cluster_NA|2017/01/01:0.0218750560):0.0000061951,KEXV01034224|BR|ST_NA|Cluster_NA|2016/01/01:0.0443547768):0.0119041001):0.0031294250):0.0022683746,(((((CEC-22-8157|MEX|ST_1|Cluster_NA|2022/07/04:0.0147725717,E6696-JMRA|MEX|ST_3|Cluster_NA|2018/01/01:0.0158863605):0.0157850956,E3615-JHH|MEX|ST_3|Cluster_NA|2017/01/01:0.0642729838):0.0137282685,MN971738|US|ST_NA|Cluster_NA|2017/01/01:0.0238175172):0.0021228687,MF455592|US|ST_NA|Cluster_NA|2012/01/01:0.0334515702):0.0029579903,MH833770|US|ST_NA|Cluster_NA|2012/01/01:0.0366056048):0.0001630937):0.0006131989,((((KEXV01002566|BR|ST_NA|Cluster_NA|2015/01/01:0.0135675708,KEXV01033861|BR|ST_NA|Cluster_NA|2016/01/01:0.0211578854):0.0041944645,KEXV01046631|BR|ST_NA|Cluster_NA|2017/01/01:0.0116217322):0.0132326999,(((KEXV01008607|BR|ST_NA|Cluster_NA|2015/01/01:0.0025441687,KEXV01038941|BR|ST_NA|Cluster_NA|2016/01/01:0.0050076341):0.0432438163,KEXV01031161|BR|ST_NA|Cluster_NA|2015/01/01:0.0382408585):0.0050312036,((KEXV01015123|BR|ST_NA|Cluster_NA|2014/01/01:0.0249212019,((KEXV01044095|BR|ST_NA|Cluster_NA|2016/01/01:0.0022454687,KEXV01045961|BR|ST_NA|Cluster_NA|2017/01/01:0.0079141841):0.0073424953,KEXV01044744|BR|ST_NA|Cluster_NA|2016/01/01:0.0167117863):0.0061765368):0.0290092121,KEXV01039634|BR|ST_NA|Cluster_NA|2017/01/01:0.0290409763):0.0062085955):0.0022413339):0.0025225331,(KEXV01014786|BR|ST_NA|Cluster_NA|2014/01/01:0.0454460212,((KJ474405|PA|ST_NA|Cluster_NA|2012/01/01:0.0087191318,KJ474410|PA|ST_NA|Cluster_NA|2012/01/01:0.0009245447):0.0189461492,KJ474237|PA|ST_NA|Cluster_NA|2011/01/01:0.0238803162):0.0241981611):0.0053308875):0.0056498128):0.0000057752,(KEXV01035289|BR|ST_NA|Cluster_NA|2017/01/01:0.0439505527,E6372-LFJR|MEX|ST_3|Cluster_NA|2018/01/01:0.0409193369):0.0051519510):0.0015959228,(((((KF729926|US|ST_NA|Cluster_NA|2011/01/01:0.0000027755,(MF456240|US|ST_NA|Cluster_NA|2011/01/01:0.0000027755,MF457285|US|ST_NA|Cluster_NA|2014/01/01:0.0019713287):0.0000027755):0.0030531474,MF456267|US|ST_NA|Cluster_NA|2011/01/01:0.0072101938):0.0056315933,(((MF455628|US|ST_NA|Cluster_NA|2011/01/01:0.0040297950,MF455803|US|ST_NA|Cluster_NA|2013/01/01:0.0144224538):0.0000065826,MF456446|US|ST_NA|Cluster_NA|2011/01/01:0.0090146053):0.0000027755,(MF456007|US|ST_NA|Cluster_NA|2011/01/01:0.0009970136,(MF456388|US|ST_NA|Cluster_NA|2011/01/01:0.0079939055,MF456939|US|ST_NA|Cluster_NA|2011/01/01:0.0000027755):0.0000065898):0.0029688263):0.0009936181):0.0089192184,MF456843|US|ST_NA|Cluster_NA|2011/01/01:0.0089104943):0.0071394630,MF455658|US|ST_NA|Cluster_NA|2012/01/01:0.0169930297):0.0188295973):0.0030408034,((KEXV01032729|BR|ST_NA|Cluster_NA|2017/01/01:0.0340891954,P-422-AQ|PAN|ST_NA|Cluster_NA|2014/01/01:0.0380293885):0.0046056754,(KT998222|GF|ST_NA|Cluster_NA|2011/01/01:0.0288301824,(((B-059-JK|BEL|ST_NA|Cluster_NA|2013/01/01:0.0028620358,(B-089-FO|BEL|ST_NA|Cluster_NA|2014/01/01:0.0014395365,B-101-RV|BEL|ST_NA|Cluster_NA|2014/01/01:0.0014567810):0.0022515359):0.0037072739,(E6570-VAGV|MEX|ST_3|Cluster_NA|2018/01/01:0.0083194439,E7348-ASE|MEX|ST_3|Cluster_NA|2018/01/01:0.0065251377):0.0027527826):0.0027588522,(E1536-JSBSL|MEX|ST_3|Cluster_NA|2014/01/01:0.0017201165,(E6176-CICR|MEX|ST_3|Cluster_NA|2018/01/01:0.0058581983,E6756-JMMO|MEX|ST_3|Cluster_NA|2018/01/01:0.0029116169):0.0080576149):0.0030986620):0.0416823246):0.0050454252):0.0000062209):0.0000061759,(KEXV01041180|BR|ST_NA|Cluster_NA|2017/01/01:0.0358936858,MH354767|US|ST_NA|Cluster_NA|2012/01/01:0.0228217878):0.0025762536):0.0005022900):0.0000065826,(((KEXV01015521|BR|ST_NA|Cluster_NA|2015/01/01:0.0311579483,KT998248|GF|ST_NA|Cluster_NA|2011/01/01:0.0287954080):0.0026800797,(KJ474435|PA|ST_NA|Cluster_NA|2012/01/01:0.0361342596,(((KT998235|GF|ST_NA|Cluster_NA|2011/01/01:0.0204563291,KT998286|GF|ST_NA|Cluster_NA|2012/01/01:0.0084316578):0.0032224212,KT998254|GF|ST_NA|Cluster_NA|2012/01/01:0.0258704699):0.0085554884,((KT998236|GF|ST_NA|Cluster_NA|2011/01/01:0.0228238122,KT998284|GF|ST_NA|Cluster_NA|2012/01/01:0.0203260706):0.0010651539,KT998274|GF|ST_NA|Cluster_NA|2012/01/01:0.0330549695):0.0068266921):0.0071695500):0.0031662456):0.0000071695,((((KEXV01033808|BR|ST_NA|Cluster_NA|2016/01/01:0.0277988250,KEXV01034070|BR|ST_NA|Cluster_NA|2017/01/01:0.0187469666):0.0213145312,E4476-CACM|MEX|ST_3|Cluster_NA|2017/01/01:0.0440952510):0.0014724970,((KEXV01037061|BR|ST_NA|Cluster_NA|2016/01/01:0.0319510140,KY036131|US|ST_NA|Cluster_NA|2013/01/01:0.0373405144):0.0061461014,(((E0273-CAGS|MEX|ST_3|Cluster_NA|2012/01/01:0.0000027755,E0274-GSJ|MEX|ST_3|Cluster_NA|2012/01/01:0.0000027755):0.0014199420,E0289-OMH|MEX|ST_3|Cluster_NA|2012/01/01:0.0087998950):0.0016295725,E3281-ITG|MEX|ST_3|Cluster_NA|2017/01/01:0.0132574582):0.0199231262):0.0074258737):0.0011061000,(KY037417|US|ST_NA|Cluster_NA|2011/01/01:0.0167483867,E2133-JRA|MEX|ST_3|Cluster_NA|2015/01/01:0.0290246063):0.0025153282):0.0039364224):0.0000067414):0.0008915700,((((KEXV01034452|BR|ST_NA|Cluster_NA|2017/01/01:0.0392734318,E3750-GCR|MEX|ST_3|Cluster_NA|2017/01/01:0.0423500343):0.0112102080,KEXV01046308|BR|ST_NA|Cluster_NA|2017/01/01:0.0409608444):0.0025301704,(MF457298|US|ST_NA|Cluster_NA|2012/01/01:0.0418821427,(E1062-RAQG|MEX|ST_1|Cluster_NA|2013/01/01:0.0307530521,E6671-MACP|MEX|ST_3|Cluster_NA|2018/01/01:0.0306301871):0.0128538839):0.0062640082):0.0046798540,(KEXV01038890|BR|ST_NA|Cluster_NA|2016/01/01:0.0162191213,((KEXV01044283|BR|ST_NA|Cluster_NA|2016/01/01:0.0220829632,KEXV01046039|BR|ST_NA|Cluster_NA|2017/01/01:0.0476604709):0.0084409672,(((((MG943482|US|ST_NA|Cluster_NA|2015/01/01:0.0188846180,((G-0146|GUA|ST_NA|Cluster_NA|2011/01/01:0.0216062176,G-1001|GUA|ST_NA|Cluster_NA|2013/01/01:0.0070847016):0.0032161755,G-0866|GUA|ST_NA|Cluster_NA|2013/01/01:0.0127584454):0.0019050985):0.0009565690,G-0310|GUA|ST_NA|Cluster_NA|2011/01/01:0.0147217840):0.0032582984,((((((((((G-0107|GUA|ST_NA|Cluster_NA|2011/01/01:0.0037970812,G-1499|GUA|ST_NA|Cluster_NA|2015/01/01:0.0092734653):0.0068208364,G-1108|GUA|ST_NA|Cluster_NA|2013/01/01:0.0039361853):0.0014007745,G-0971|GUA|ST_NA|Cluster_NA|2013/01/01:0.0187223601):0.0016145923,(G-0137|GUA|ST_NA|Cluster_NA|2011/01/01:0.0030751550,G-0138|GUA|ST_NA|Cluster_NA|2011/01/01:0.0070298836):0.0034569048):0.0036662446,G-0921|GUA|ST_NA|Cluster_NA|2013/01/01:0.0108963296):0.0014609338,(G-0319|GUA|ST_NA|Cluster_NA|2011/01/01:0.0075246175,G-1220|GUA|ST_NA|Cluster_NA|2014/01/01:0.0144584685):0.0018128624):0.0000065898,G-0448|GUA|ST_NA|Cluster_NA|2011/01/01:0.0116064982):0.0016699335,G-0889|GUA|ST_NA|Cluster_NA|2013/01/01:0.0067437240):0.0061487894,(G-0307|GUA|ST_NA|Cluster_NA|2011/01/01:0.0143052253,(G-0401|GUA|ST_NA|Cluster_NA|2011/01/01:0.0155326256,G-0913|GUA|ST_NA|Cluster_NA|2013/01/01:0.0104645966):0.0020140408):0.0125650240):0.0000065961,(((((G-0122|GUA|ST_NA|Cluster_NA|2011/01/01:0.0170447802,G-1685|GUA|ST_NA|Cluster_NA|2016/01/01:0.0325007159):0.0014261322,G-0680|GUA|ST_NA|Cluster_NA|2012/01/01:0.0271503817):0.0011616933,((G-0336|GUA|ST_NA|Cluster_NA|2011/01/01:0.0053744728,G-0338|GUA|ST_NA|Cluster_NA|2011/01/01:0.0141021731):0.0126670326,G-0834|GUA|ST_NA|Cluster_NA|2012/01/01:0.0189521803):0.0031212029):0.0015771580,(((G-0283|GUA|ST_NA|Cluster_NA|2011/01/01:0.0089587815,G-0628|GUA|ST_NA|Cluster_NA|2012/01/01:0.0056773860):0.0021390667,(G-0849|GUA|ST_NA|Cluster_NA|2013/01/01:0.0150951997,G-1853-FARG|GUA|ST_NA|Cluster_NA|2016/01/01:0.0363996782):0.0023931878):0.0030732651,G-1525|GUA|ST_NA|Cluster_NA|2015/01/01:0.0102638120):0.0006337640):0.0016714524,((G-0170|GUA|ST_NA|Cluster_NA|2011/01/01:0.0112882293,(G-1089|GUA|ST_NA|Cluster_NA|2013/01/01:0.0021484780,(G-1467|GUA|ST_NA|Cluster_NA|2015/01/01:0.0052685496,(G-1569|GUA|ST_NA|Cluster_NA|2015/01/01:0.0000027755,G-1587B|GUA|ST_NA|Cluster_NA|2015/01/01:0.0036735739):0.0006456439):0.0038490818):0.0170020428):0.0022290607,G-0764|GUA|ST_NA|Cluster_NA|2012/01/01:0.0164845988):0.0022330781):0.0070262871):0.0012855325):0.0022702884,((G-0100|GUA|ST_NA|Cluster_NA|2011/01/01:0.0117294268,G-0515|GUA|ST_NA|Cluster_NA|2012/01/01:0.0065582421):0.0098528584,(G-0489|GUA|ST_NA|Cluster_NA|2012/01/01:0.0007840296,G-0998|GUA|ST_NA|Cluster_NA|2013/01/01:0.0042715191):0.0196817431):0.0097914233):0.0102564524,(E1592-WCA|MEX|ST_3|Cluster_NA|2014/01/01:0.0000027755,E1593-FJVO|MEX|ST_3|Cluster_NA|2014/01/01:0.0000027755):0.0519259812):0.0079265289):0.0025359180):0.0014765790):0.0045148445):0.0011493201,(((((((KEXV01005246|BR|ST_NA|Cluster_NA|2014/01/01:0.0151597043,KEXV01034081|BR|ST_NA|Cluster_NA|2017/01/01:0.0130165531):0.0311404380,(KEXV01032747|BR|ST_NA|Cluster_NA|2017/01/01:0.0334274908,KEXV01036383|BR|ST_NA|Cluster_NA|2017/01/01:0.0469538497):0.0132808269):0.0044020280,((KEXV01035048|BR|ST_NA|Cluster_NA|2017/01/01:0.0131442891,KEXV01038309|BR|ST_NA|Cluster_NA|2016/01/01:0.0277130296):0.0086338941,((KEXV01040177|BR|ST_NA|Cluster_NA|2017/01/01:0.0354437841,KX443056|BR|ST_NA|Cluster_NA|2013/01/01:0.0214421259):0.0034628209,KEXV01040190|BR|ST_NA|Cluster_NA|2017/01/01:0.0089118896):0.0082578724):0.0025272298):0.0019007385,(KEXV01007101|BR|ST_NA|Cluster_NA|2014/01/01:0.0328191953,KEXV01035298|BR|ST_NA|Cluster_NA|2017/01/01:0.0528487761):0.0000056353):0.0000065826,((((((((KEXV01007081|BR|ST_NA|Cluster_NA|2014/01/01:0.0089726257,KEXV01034673|BR|ST_NA|Cluster_NA|2016/01/01:0.0266168170):0.0240363031,KEXV01040175|BR|ST_NA|Cluster_NA|2016/01/01:0.0401988256):0.0004327091,(KEXV01029897|BR|ST_NA|Cluster_NA|2015/01/01:0.0218976816,KX443030|BR|ST_NA|Cluster_NA|2013/01/01:0.0195445055):0.0189175668):0.0000082208,((((KEXV01031618|BR|ST_NA|Cluster_NA|2016/01/01:0.0151057152,KX443040|BR|ST_NA|Cluster_NA|2013/01/01:0.0180816881):0.0000056827,KX443022|BR|ST_NA|Cluster_NA|2013/01/01:0.0173949723):0.0118564400,MN528265|BR|ST_NA|Cluster_NA|2013/01/01:0.0203224710):0.0045338783,(KEXV01031710|BR|ST_NA|Cluster_NA|2017/01/01:0.0015920255,MN528260|BR|ST_NA|Cluster_NA|2018/01/01:0.0074028364):0.0360979727):0.0026118358):0.0022011755,(KEXV01029312|BR|ST_NA|Cluster_NA|2015/01/01:0.0145083363,(KEXV01031540|BR|ST_NA|Cluster_NA|2016/01/01:0.0180667187,KEXV01031726|BR|ST_NA|Cluster_NA|2017/01/01:0.0128898532):0.0050666961):0.0104115797):0.0054543066,KEXV01007107|BR|ST_NA|Cluster_NA|2014/01/01:0.0209525042):0.0000065826,((KEXV01033728|BR|ST_NA|Cluster_NA|2017/01/01:0.0163538907,KEXV01038181|BR|ST_NA|Cluster_NA|2017/01/01:0.0316160162):0.0041013812,KEXV01046569|BR|ST_NA|Cluster_NA|2017/01/01:0.0365558003):0.0023584332):0.0010132827,(KEXV01012579|BR|ST_NA|Cluster_NA|2015/01/01:0.0417179671,((KEXV01038784|BR|ST_NA|Cluster_NA|2016/01/01:0.0276083803,KEXV01039586|BR|ST_NA|Cluster_NA|2017/01/01:0.0032192127):0.0265403177,KEXV01039196|BR|ST_NA|Cluster_NA|2017/01/01:0.0187645768):0.0033685461):0.0049646935):0.0000065826):0.0020171920,(KEXV01009166|BR|ST_NA|Cluster_NA|2015/01/01:0.0170952866,KEXV01035261|BR|ST_NA|Cluster_NA|2017/01/01:0.0547564022):0.0064284637):0.0018957811,KEXV01034643|BR|ST_NA|Cluster_NA|2016/01/01:0.0407809858):0.0092222431):0.0000070855,(((((((CEC-19-0639|MEX|ST_1|Cluster_NA|2019/10/23:0.0355948033,(((((CEC-21-3168|MEX|ST_1|Cluster_NA|2021/04/05:0.0254579636,E5101-JAIP|MEX|ST_3|Cluster_NA|2017/01/01:0.0096895483):0.0031398463,(E0303-JSLB|MEX|ST_3|Cluster_NA|2012/01/01:0.0093733760,E4340-JAHH|MEX|ST_3|Cluster_NA|2017/01/01:0.0139013621):0.0055378088):0.0056838349,E3831-ANV|MEX|ST_3|Cluster_NA|2017/01/01:0.0234849241):0.0048238793,E1182-FCM|MEX|ST_3|Cluster_NA|2013/01/01:0.0165394067):0.0029996473,E1993-LAVC|MEX|ST_3|Cluster_NA|2015/01/01:0.0100617930):0.0057134881):0.0063887271,MH354891|US|ST_NA|Cluster_NA|2014/01/01:0.0407401620):0.0049184751,MF457259|US|ST_NA|Cluster_NA|2014/01/01:0.0398980789):0.0022689554,(((KEXV01036298|BR|ST_NA|Cluster_NA|2017/01/01:0.0384541458,(KEXV01046331|BR|ST_NA|Cluster_NA|2017/01/01:0.0207746315,MG942156|US|ST_NA|Cluster_NA|2011/01/01:0.0184902042):0.0035493083):0.0028181010,(KEXV01038642|BR|ST_NA|Cluster_NA|2016/01/01:0.0241866513,KEXV01038643|BR|ST_NA|Cluster_NA|2016/01/01:0.0033987632):0.0255175422):0.0030995721,(E4959-ACR|MEX|ST_3|Cluster_NA|2017/01/01:0.0140303891,E6935-EMG|MEX|ST_3|Cluster_NA|2018/01/01:0.0098677785):0.0273615399):0.0022931011):0.0000068661,(MF456383|US|ST_NA|Cluster_NA|2011/01/01:0.0262812711,(MF456691|US|ST_NA|Cluster_NA|2011/01/01:0.0185126840,G-0399|GUA|ST_NA|Cluster_NA|2011/01/01:0.0218725808):0.0066723812):0.0051585181):0.0016910662,((((((CEC-20-1190|MEX|ST_1|Cluster_NA|2020/08/19:0.0581067644,((KEXV01044601|BR|ST_NA|Cluster_NA|2016/01/01:0.0058731353,MG943305|US|ST_NA|Cluster_NA|2015/01/01:0.0117355178):0.0043502420,MG942024|US|ST_NA|Cluster_NA|2011/01/01:0.0071690145):0.0341200681):0.0028836513,((MF456358|US|ST_NA|Cluster_NA|2011/01/01:0.0058904926,MF457261|US|ST_NA|Cluster_NA|2013/01/01:0.0102223788):0.0202414062,E5844-LLHV|MEX|ST_3|Cluster_NA|2018/01/01:0.0420268518):0.0015322711):0.0035746219,((KT998210|GF|ST_NA|Cluster_NA|2011/01/01:0.0377270878,MT741156|MQ|ST_NA|Cluster_NA|2014/01/01:0.0438572635):0.0055393372,(MG942136|US|ST_NA|Cluster_NA|2011/01/01:0.0225304600,MH354794|US|ST_NA|Cluster_NA|2013/01/01:0.0347235795):0.0092707121):0.0046186291):0.0014010563,(((((KJ474265|PA|ST_NA|Cluster_NA|2011/01/01:0.0250286751,KJ474472|PA|ST_NA|Cluster_NA|2012/01/01:0.0352412561):0.0031457720,((KJ474341|PA|ST_NA|Cluster_NA|2011/01/01:0.0000027755,P-066-KR|PAN|ST_NA|Cluster_NA|2011/01/01:0.0000027755):0.0121132708,(P-525-DJ|PAN|ST_NA|Cluster_NA|2015/01/01:0.0024860758,P-526-LR|PAN|ST_NA|Cluster_NA|2015/01/01:0.0043067098):0.0124307332):0.0127687430):0.0047451470,P-366-KVC|PAN|ST_NA|Cluster_NA|2014/01/01:0.0303688069):0.0011070726,(KJ474548|PA|ST_NA|Cluster_NA|2013/01/01:0.0252948941,KJ474625|PA|ST_NA|Cluster_NA|2013/01/01:0.0164569846):0.0031489565):0.0127352980,MG942511|US|ST_NA|Cluster_NA|2012/01/01:0.0292496257):0.0030463329):0.0000077682,(MG942437|US|ST_NA|Cluster_NA|2012/01/01:0.0088156288,MK922888|US|ST_NA|Cluster_NA|2018/01/01:0.0057930663):0.0202185240):0.0017279775,(((CEC-21-5386|MEX|ST_1|Cluster_NA|2021/10/28:0.0297414244,((N-043-SUAC|NIC|ST_NA|Cluster_NA|2012/01/01:0.0000027755,N-133-JROC|NIC|ST_NA|Cluster_NA|2013/01/01:0.0064731111):0.0081836203,N-199-RAVT|NIC|ST_NA|Cluster_NA|2014/01/01:0.0113721989):0.0331558570):0.0034630427,KEXV01039729|BR|ST_NA|Cluster_NA|2017/01/01:0.0187913058):0.0028047017,((((KEXV01011498|BR|ST_NA|Cluster_NA|2014/01/01:0.0242617027,KEXV01016113|BR|ST_NA|Cluster_NA|2015/01/01:0.0136728251):0.0057198987,KEXV01046070|BR|ST_NA|Cluster_NA|2017/01/01:0.0186013188):0.0015873685,KEXV01046486|BR|ST_NA|Cluster_NA|2017/01/01:0.0090075353):0.0035962723,(((KEXV01014852|BR|ST_NA|Cluster_NA|2014/01/01:0.0222038080,KEXV01016040|BR|ST_NA|Cluster_NA|2015/01/01:0.0059967296):0.0089029546,(KEXV01044554|BR|ST_NA|Cluster_NA|2016/01/01:0.0058033206,KEXV01045096|BR|ST_NA|Cluster_NA|2017/01/01:0.0095736301):0.0069734591):0.0000065826,(KEXV01038792|BR|ST_NA|Cluster_NA|2016/01/01:0.0223019374,KEXV01044725|BR|ST_NA|Cluster_NA|2016/01/01:0.0067364642):0.0016444947):0.0034188678):0.0226400800):0.0015133516):0.0021596970):0.0065541395,(((((((KEXV01015349|BR|ST_NA|Cluster_NA|2014/01/01:0.0242095863,(KEXV01015601|BR|ST_NA|Cluster_NA|2015/01/01:0.0275432704,KEXV01046138|BR|ST_NA|Cluster_NA|2017/01/01:0.0282079258):0.0096397988):0.0073003804,KEXV01044691|BR|ST_NA|Cluster_NA|2016/01/01:0.0395882959):0.0050612000,(((KEXV01043278|BR|ST_NA|Cluster_NA|2016/01/01:0.0029386065,KEXV01045308|BR|ST_NA|Cluster_NA|2017/01/01:0.0117791014):0.0332624638,KEXV01045309|BR|ST_NA|Cluster_NA|2017/01/01:0.0183090764):0.0194882124,KEXV01046628|BR|ST_NA|Cluster_NA|2017/01/01:0.0475301877):0.0000077558):0.0070593211,MH354945|US|ST_NA|Cluster_NA|2014/01/01:0.0431559851):0.0041296062,(KT998285|GF|ST_NA|Cluster_NA|2012/01/01:0.0270685600,E4399-NM|MEX|ST_3|Cluster_NA|2017/01/01:0.0307338947):0.0064203617):0.0005218401,(KEXV01042381|BR|ST_NA|Cluster_NA|2017/01/01:0.0305282462,KEXV01044778|BR|ST_NA|Cluster_NA|2016/01/01:0.0297627285):0.0055601393):0.0000070855,((KEXV01041799|BR|ST_NA|Cluster_NA|2017/01/01:0.0163502156,(KT998228|GF|ST_NA|Cluster_NA|2011/01/01:0.0081581783,KT998277|GF|ST_NA|Cluster_NA|2012/01/01:0.0204631194):0.0213577035):0.0025419774,((G-0700|GUA|ST_NA|Cluster_NA|2012/01/01:0.0015163114,((G-0989|GUA|ST_NA|Cluster_NA|2013/01/01:0.0000067229,G-0990|GUA|ST_NA|Cluster_NA|2013/01/01:0.0037798727):0.0027675407,G-1715|GUA|ST_NA|Cluster_NA|2016/01/01:0.0069716872):0.0000082967):0.0111471387,((G-0890|GUA|ST_NA|Cluster_NA|2013/01/01:0.0136539858,G-1229|GUA|ST_NA|Cluster_NA|2014/01/01:0.0189008565):0.0029307137,G-1646|GUA|ST_NA|Cluster_NA|2015/01/01:0.0277372105):0.0000075717):0.0204636617):0.0053020234):0.0075017986):0.0013642845):0.0000082558,((((((((KEXV01002491|BR|ST_NA|Cluster_NA|2015/01/01:0.0000027755,KEXV01033463|BR|ST_NA|Cluster_NA|2017/01/01:0.0012014321):0.0252347771,MG942792|US|ST_NA|Cluster_NA|2013/01/01:0.0319423806):0.0058290247,MH352863|US|ST_NA|Cluster_NA|2011/01/01:0.0284375524):0.0023450641,(((((KEXV01016153|BR|ST_NA|Cluster_NA|2015/01/01:0.0519449282,((E1123-ORM|MEX|ST_3|Cluster_NA|2013/01/01:0.0036583405,E1204-RIC|MEX|ST_3|Cluster_NA|2013/01/01:0.0076382254):0.0115048831,((E3236-PYC|MEX|ST_3|Cluster_NA|2017/01/01:0.0020746331,E4398-LODM|MEX|ST_3|Cluster_NA|2017/01/01:0.0091559646):0.0104179773,E4507-MMZ|MEX|ST_3|Cluster_NA|2017/01/01:0.0106007539):0.0028595091):0.0404984056):0.0180235588,(MF456769|US|ST_NA|Cluster_NA|2011/01/01:0.0023442237,MF456857|US|ST_NA|Cluster_NA|2015/01/01:0.0152364651):0.0157248027):0.0043495593,MF455540|US|ST_NA|Cluster_NA|2011/01/01:0.0177080067):0.0026739882,((KEXV01034432|BR|ST_NA|Cluster_NA|2017/01/01:0.0492826651,E3120-DKTR|MEX|ST_3|Cluster_NA|2016/01/01:0.0406369271):0.0128655790,KEXV01039488|BR|ST_NA|Cluster_NA|2017/01/01:0.0361629844):0.0069265246):0.0009787095,((((MF455646|US|ST_NA|Cluster_NA|2014/01/01:0.0255692121,(MF456256|US|ST_NA|Cluster_NA|2011/01/01:0.0133144281,(MF456864|US|ST_NA|Cluster_NA|2011/01/01:0.0164707379,MF457019|US|ST_NA|Cluster_NA|2012/01/01:0.0126704007):0.0063968453):0.0050475925):0.0064318107,(MF456254|US|ST_NA|Cluster_NA|2011/01/01:0.0291331993,MF456420|US|ST_NA|Cluster_NA|2014/01/01:0.0222632672):0.0065237125):0.0000056389,(MF455801|US|ST_NA|Cluster_NA|2011/01/01:0.0190952537,(MF455835|US|ST_NA|Cluster_NA|2012/01/01:0.0316956486,MF456863|US|ST_NA|Cluster_NA|2011/01/01:0.0088378864):0.0083077516):0.0038450346):0.0023083680,((MF456061|US|ST_NA|Cluster_NA|2013/01/01:0.0229769022,MF456288|US|ST_NA|Cluster_NA|2011/01/01:0.0333689823):0.0041013476,((MF456202|US|ST_NA|Cluster_NA|2012/01/01:0.0047809723,MF456856|US|ST_NA|Cluster_NA|2012/01/01:0.0258103543):0.0209880982,MF456614|US|ST_NA|Cluster_NA|2011/01/01:0.0388767323):0.0077376357):0.0015698728):0.0088808544):0.0009277392):0.0000074932,((((KEXV01002635|BR|ST_NA|Cluster_NA|2015/01/01:0.0371928083,MG942846|US|ST_NA|Cluster_NA|2013/01/01:0.0229499522):0.0099486979,(KEXV01033355|BR|ST_NA|Cluster_NA|2016/01/01:0.0372711205,MH354593|US|ST_NA|Cluster_NA|2012/01/01:0.0287674419):0.0094189286):0.0003617798,((KEXV01036151|BR|ST_NA|Cluster_NA|2016/01/01:0.0414955723,(KEXV01043826|BR|ST_NA|Cluster_NA|2016/01/01:0.0215849354,KT203255|BR|ST_NA|Cluster_NA|2015/01/01:0.0301893438):0.0036779683):0.0047428945,MF455843|US|ST_NA|Cluster_NA|2012/01/01:0.0287386164):0.0009036661):0.0012417800,(KEXV01008527|BR|ST_NA|Cluster_NA|2015/01/01:0.0345563295,(MF456321|US|ST_NA|Cluster_NA|2011/01/01:0.0257840533,MF456396|US|ST_NA|Cluster_NA|2011/01/01:0.0219094829):0.0116882296):0.0049993015):0.0000065739):0.0022217698,(((KEXV01008683|BR|ST_NA|Cluster_NA|2015/01/01:0.0431127756,KEXV01037561|BR|ST_NA|Cluster_NA|2017/01/01:0.0514125826):0.0060997845,KEXV01033682|BR|ST_NA|Cluster_NA|2017/01/01:0.0276704423):0.0061055173,(((((((((KEXV01016036|BR|ST_NA|Cluster_NA|2015/01/01:0.0000027755,KEXV01016038|BR|ST_NA|Cluster_NA|2015/01/01:0.0000027755):0.0075866850,KEXV01045874|BR|ST_NA|Cluster_NA|2017/01/01:0.0079949843):0.0015918489,((KEXV01016174|BR|ST_NA|Cluster_NA|2015/01/01:0.0050628786,KEXV01044762|BR|ST_NA|Cluster_NA|2016/01/01:0.0055437826):0.0040831756,KEXV01044811|BR|ST_NA|Cluster_NA|2016/01/01:0.0167736198):0.0024316378):0.0113672938,(KEXV01040922|BR|ST_NA|Cluster_NA|2016/01/01:0.0220189732,KEXV01044002|BR|ST_NA|Cluster_NA|2016/01/01:0.0162631335):0.0083541005):0.0104081547,KEXV01043806|BR|ST_NA|Cluster_NA|2016/01/01:0.0136314120):0.0248276303,(KEXV01029410|BR|ST_NA|Cluster_NA|2016/01/01:0.0485054283,(MG942083|US|ST_NA|Cluster_NA|2011/01/01:0.0322827467,(E4926-AACS|MEX|ST_3|Cluster_NA|2017/01/01:0.0188699935,E7329-JAMH|MEX|ST_3|Cluster_NA|2018/01/01:0.0155363141):0.0305066102):0.0078198225):0.0042531715):0.0029818471,KEXV01029717|BR|ST_NA|Cluster_NA|2015/01/01:0.0193888019):0.0045786652,KEXV01039483|BR|ST_NA|Cluster_NA|2017/01/01:0.0190999593):0.0032971101,(KEXV01032293|BR|ST_NA|Cluster_NA|2016/01/01:0.0366726919,KEXV01042223|BR|ST_NA|Cluster_NA|2016/01/01:0.0460794655):0.0034511521):0.0000080653):0.0045839577):0.0000065898,((((((KEXV01005207|BR|ST_NA|Cluster_NA|2014/01/01:0.0306913475,((KEXV01033603|BR|ST_NA|Cluster_NA|2016/01/01:0.0176670536,KEXV01044571|BR|ST_NA|Cluster_NA|2016/01/01:0.0074314932):0.0177143103,KEXV01035452|BR|ST_NA|Cluster_NA|2017/01/01:0.0490243004):0.0014002490):0.0006715528,KEXV01033922|BR|ST_NA|Cluster_NA|2016/01/01:0.0460992872):0.0017507344,(KEXV01039294|BR|ST_NA|Cluster_NA|2017/01/01:0.0131532277,KEXV01045255|BR|ST_NA|Cluster_NA|2017/01/01:0.0206666605):0.0111227298):0.0000072380,(((KEXV01030997|BR|ST_NA|Cluster_NA|2015/01/01:0.0367839630,(KEXV01037277|BR|ST_NA|Cluster_NA|2017/01/01:0.0000027755,KEXV01037278|BR|ST_NA|Cluster_NA|2017/01/01:0.0000027755):0.0311991627):0.0169773630,E5888-LGCG|MEX|ST_3|Cluster_NA|2018/01/01:0.0278536289):0.0030900305,((((KEXV01031434|BR|ST_NA|Cluster_NA|2016/01/01:0.0409643031,KJ474240|PA|ST_NA|Cluster_NA|2011/01/01:0.0571978372):0.0014510660,(KEXV01035518|BR|ST_NA|Cluster_NA|2016/01/01:0.0006894483,KEXV01035542|BR|ST_NA|Cluster_NA|2016/01/01:0.0024378163):0.0490979591):0.0045827164,KEXV01039373|BR|ST_NA|Cluster_NA|2017/01/01:0.0457290685):0.0070046139,KEXV01046816|BR|ST_NA|Cluster_NA|2016/01/01:0.0449257064):0.0033868051):0.0016132857):0.0000065747,((((((KEXV01016186|BR|ST_NA|Cluster_NA|2015/01/01:0.0000027755,KEXV01016187|BR|ST_NA|Cluster_NA|2015/01/01:0.0000027755):0.0189321067,((KEXV01038052|BR|ST_NA|Cluster_NA|2017/01/01:0.0196790550,(KM851091|BR|ST_NA|Cluster_NA|2012/01/01:0.0020004315,KM851098|BR|ST_NA|Cluster_NA|2012/01/01:0.0040368434):0.0196972692):0.0030384710,KM851107|BR|ST_NA|Cluster_NA|2012/01/01:0.0126338564):0.0154480266):0.0032543206,KEXV01039520|BR|ST_NA|Cluster_NA|2017/01/01:0.0329313910):0.0039845613,((KEXV01038382|BR|ST_NA|Cluster_NA|2016/01/01:0.0488933361,KEXV01043170|BR|ST_NA|Cluster_NA|2016/01/01:0.0214838018):0.0073239333,(((E0824-CLR|MEX|ST_3|Cluster_NA|2013/01/01:0.0109175666,E0825-CACV|MEX|ST_3|Cluster_NA|2013/01/01:0.0086309300):0.0113692889,E1630-AG|MEX|ST_3|Cluster_NA|2014/01/01:0.0245368193):0.0010415276,(E1288-JRMC|MEX|ST_3|Cluster_NA|2013/01/01:0.0102505813,E1290-PMA|MEX|ST_3|Cluster_NA|2013/01/01:0.0144901551):0.0099536097):0.0171001943):0.0086356540):0.0023606393,((KEXV01035453|BR|ST_NA|Cluster_NA|2017/01/01:0.0246721579,KEXV01044754|BR|ST_NA|Cluster_NA|2016/01/01:0.0311117366):0.0038007462,KEXV01045882|BR|ST_NA|Cluster_NA|2017/01/01:0.0153647026):0.0052625495):0.0011793261,(((KEXV01035337|BR|ST_NA|Cluster_NA|2017/01/01:0.0173481487,(KEXV01045319|BR|ST_NA|Cluster_NA|2017/01/01:0.0193836601,KEXV01046011|BR|ST_NA|Cluster_NA|2017/01/01:0.0279827675):0.0085113157):0.0008380596,(((KEXV01038187|BR|ST_NA|Cluster_NA|2017/01/01:0.0116618665,KEXV01038200|BR|ST_NA|Cluster_NA|2017/01/01:0.0018041751):0.0368280701,((KEXV01041495|BR|ST_NA|Cluster_NA|2017/01/01:0.0198467327,(KY036396|US|ST_NA|Cluster_NA|2012/01/01:0.0021042931,MH789592|US|ST_NA|Cluster_NA|2016/01/01:0.0020304131):0.0209262493):0.0094863440,(E3264-PJAC|MEX|ST_3|Cluster_NA|2017/01/01:0.0012028690,E3265-MERB|MEX|ST_3|Cluster_NA|2017/01/01:0.0076725567):0.0313627851):0.0007738949):0.0067875617,(((MH352967|US|ST_NA|Cluster_NA|2011/01/01:0.0091782530,MH354936|US|ST_NA|Cluster_NA|2014/01/01:0.0075046569):0.0000065826,MH353451|US|ST_NA|Cluster_NA|2011/01/01:0.0103744715):0.0012366042,(MH353700|US|ST_NA|Cluster_NA|2011/01/01:0.0007667565,MH355081|US|ST_NA|Cluster_NA|2015/01/01:0.0071235368):0.0058208265):0.0197795386):0.0037530183):0.0029465131,(MH354621|US|ST_NA|Cluster_NA|2015/01/01:0.0226776421,E2743-EEAB|MEX|ST_2|Cluster_NA|2016/01/01:0.0244087701):0.0047104477):0.0019584035):0.0000056327):0.0009201527,(((((((KEXV01008278|BR|ST_NA|Cluster_NA|2014/01/01:0.0588615416,(KEXV01016201|BR|ST_NA|Cluster_NA|2015/01/01:0.0179584246,KEXV01043851|BR|ST_NA|Cluster_NA|2016/01/01:0.0328484003):0.0184474687):0.0021950440,(KEXV01031377|BR|ST_NA|Cluster_NA|2016/01/01:0.0428636979,KEXV01036561|BR|ST_NA|Cluster_NA|2016/01/01:0.0410718822):0.0090670908):0.0023369085,KEXV01038019|BR|ST_NA|Cluster_NA|2017/01/01:0.0187988325):0.0044686977,(((((MF455627|US|ST_NA|Cluster_NA|2011/01/01:0.0055968339,MF456038|US|ST_NA|Cluster_NA|2011/01/01:0.0100721352):0.0055413242,MF456341|US|ST_NA|Cluster_NA|2011/01/01:0.0407088714):0.0066524592,MF456285|US|ST_NA|Cluster_NA|2011/01/01:0.0309086586):0.0065868301,MG942224|US|ST_NA|Cluster_NA|2011/01/01:0.0242645293):0.0053101460,(MF456475|US|ST_NA|Cluster_NA|2012/01/01:0.0398035262,MT743286|US|ST_NA|Cluster_NA|2015/01/01:0.0493044731):0.0017734923):0.0035828345):0.0000075308,(((KEXV01016348|BR|ST_NA|Cluster_NA|2015/01/01:0.0259797741,(KEXV01044053|BR|ST_NA|Cluster_NA|2016/01/01:0.0261152039,KEXV01045185|BR|ST_NA|Cluster_NA|2017/01/01:0.0072564341):0.0021024125):0.0039867202,(KEXV01032351|BR|ST_NA|Cluster_NA|2016/01/01:0.0378294115,KEXV01032774|BR|ST_NA|Cluster_NA|2017/01/01:0.0252753693):0.0135338213):0.0027919231,KX357263|BR|ST_NA|Cluster_NA|2013/01/01:0.0277768223):0.0008849746):0.0019244897,(((KEXV01029712|BR|ST_NA|Cluster_NA|2015/01/01:0.0107343233,KEXV01037390|BR|ST_NA|Cluster_NA|2017/01/01:0.0141700633):0.0221808814,KEXV01044581|BR|ST_NA|Cluster_NA|2016/01/01:0.0255126176):0.0023575839,(KEXV01032313|BR|ST_NA|Cluster_NA|2016/01/01:0.0188389588,KEXV01034178|BR|ST_NA|Cluster_NA|2017/01/01:0.0447670508):0.0023915425):0.0022966615):0.0000070053,((((KJ474516|PA|ST_NA|Cluster_NA|2012/01/01:0.0000027755,P-165-GML|PAN|ST_NA|Cluster_NA|2012/01/01:0.0000027755):0.0338161637,KT998253|GF|ST_NA|Cluster_NA|2012/01/01:0.0269099713):0.0056007546,(MF456936|US|ST_NA|Cluster_NA|2014/01/01:0.0064473007,MF457150|US|ST_NA|Cluster_NA|2013/01/01:0.0302903614):0.0150832816):0.0031086142,(MG800480|US|ST_NA|Cluster_NA|2015/01/01:0.0108098229,(MH354432|US|ST_NA|Cluster_NA|2011/01/01:0.0070123495,(MH354525|US|ST_NA|Cluster_NA|2011/01/01:0.0012724050,(MH354641|US|ST_NA|Cluster_NA|2013/01/01:0.0007294662,MH354680|US|ST_NA|Cluster_NA|2011/01/01:0.0007817388):0.0062602371):0.0007219410):0.0271717286):0.0061749558):0.0034196209):0.0000058994):0.0000078597):0.0042669748,KU820999|BR|ST_NA|Cluster_NA|2015/01/01:0.0109593613):0.0066125915):0.0000065898,((((((((((((KEXV01002655|BR|ST_NA|Cluster_NA|2015/01/01:0.0124348615,KEXV01034348|BR|ST_NA|Cluster_NA|2017/01/01:0.0064122424):0.0113237836,KEXV01034225|BR|ST_NA|Cluster_NA|2016/01/01:0.0170644150):0.0211173251,((KEXV01002724|BR|ST_NA|Cluster_NA|2015/01/01:0.0431539320,(KEXV01012065|BR|ST_NA|Cluster_NA|2015/01/01:0.0201566900,((KEXV01016004|BR|ST_NA|Cluster_NA|2015/01/01:0.0000027755,KEXV01044918|BR|ST_NA|Cluster_NA|2017/01/01:0.0053512531):0.0172585190,(KEXV01046168|BR|ST_NA|Cluster_NA|2017/01/01:0.0183033602,KEXV01046494|BR|ST_NA|Cluster_NA|2017/01/01:0.0115170824):0.0039914777):0.0026221534):0.0135686233):0.0020681548,(KEXV01031853|BR|ST_NA|Cluster_NA|2017/01/01:0.0374348987,(KEXV01036186|BR|ST_NA|Cluster_NA|2017/01/01:0.0211129926,KEXV01036415|BR|ST_NA|Cluster_NA|2017/01/01:0.0301359194):0.0047313248):0.0081619612):0.0000074157):0.0011128186,((KEXV01002717|BR|ST_NA|Cluster_NA|2015/01/01:0.0375123002,KEXV01034420|BR|ST_NA|Cluster_NA|2017/01/01:0.0282680739):0.0078039944,(KEXV01031608|BR|ST_NA|Cluster_NA|2016/01/01:0.0377306756,KEXV01034254|BR|ST_NA|Cluster_NA|2016/01/01:0.0327205771):0.0065351461):0.0055150285):0.0000068639,((((KEXV01002749|BR|ST_NA|Cluster_NA|2015/01/01:0.0382954482,KEXV01034291|BR|ST_NA|Cluster_NA|2016/01/01:0.0211547720):0.0023978680,((KEXV01034101|BR|ST_NA|Cluster_NA|2017/01/01:0.0057258468,KEXV01046838|BR|ST_NA|Cluster_NA|2017/01/01:0.0083992772):0.0088124565,KEXV01034127|BR|ST_NA|Cluster_NA|2017/01/01:0.0107620460):0.0188048062):0.0053247718,((((KEXV01034250|BR|ST_NA|Cluster_NA|2016/01/01:0.0233035193,G-1443|GUA|ST_NA|Cluster_NA|2015/01/01:0.0328674645):0.0058542054,KEXV01034395|BR|ST_NA|Cluster_NA|2017/01/01:0.0298115866):0.0002542042,KEXV01044407|BR|ST_NA|Cluster_NA|2016/01/01:0.0385737430):0.0022195579,KEXV01039225|BR|ST_NA|Cluster_NA|2017/01/01:0.0154950793):0.0020219847):0.0017765125,(KEXV01012337|BR|ST_NA|Cluster_NA|2015/01/01:0.0295177857,(KEXV01033043|BR|ST_NA|Cluster_NA|2016/01/01:0.0991462100,KEXV01034227|BR|ST_NA|Cluster_NA|2016/01/01:0.0496454723):0.0045552118):0.0058529136):0.0029252678):0.0000055839,KEXV01002714|BR|ST_NA|Cluster_NA|2015/01/01:0.0243076376):0.0000061243,(((KEXV01002741|BR|ST_NA|Cluster_NA|2015/01/01:0.0248708218,(KEXV01034257|BR|ST_NA|Cluster_NA|2016/01/01:0.0140730824,KF782727|BR|ST_NA|Cluster_NA|2012/01/01:0.0167573966):0.0009999306):0.0043684837,(KEXV01002767|BR|ST_NA|Cluster_NA|2015/01/01:0.0307355398,KF782742|BR|ST_NA|Cluster_NA|2012/01/01:0.0190115345):0.0020429037):0.0136900142,((KEXV01008701|BR|ST_NA|Cluster_NA|2015/01/01:0.0145241515,KEXV01038237|BR|ST_NA|Cluster_NA|2016/01/01:0.0213550653):0.0122640598,KEXV01039361|BR|ST_NA|Cluster_NA|2017/01/01:0.0286678410):0.0006133491):0.0000070364):0.0034397977,((((((KEXV01002765|BR|ST_NA|Cluster_NA|2015/01/01:0.0349789615,KEXV01034341|BR|ST_NA|Cluster_NA|2016/01/01:0.0255861528):0.0000085827,((KEXV01033176|BR|ST_NA|Cluster_NA|2017/01/01:0.0323438610,KEXV01034265|BR|ST_NA|Cluster_NA|2016/01/01:0.0315870294):0.0019821247,KEXV01034400|BR|ST_NA|Cluster_NA|2017/01/01:0.0320481962):0.0073063299):0.0079505943,(((KEXV01034237|BR|ST_NA|Cluster_NA|2016/01/01:0.0185339296,KF782777|BR|ST_NA|Cluster_NA|2012/01/01:0.0133487315):0.0130506964,KEXV01034302|BR|ST_NA|Cluster_NA|2016/01/01:0.0023568670):0.0102647144,((KEXV01034355|BR|ST_NA|Cluster_NA|2017/01/01:0.0046072338,KEXV01044694|BR|ST_NA|Cluster_NA|2016/01/01:0.0140254798):0.0123074296,KEXV01037972|BR|ST_NA|Cluster_NA|2017/01/01:0.0195363687):0.0107711405):0.0045391820):0.0043532912,((KEXV01034388|BR|ST_NA|Cluster_NA|2017/01/01:0.0287729745,KEXV01036203|BR|ST_NA|Cluster_NA|2017/01/01:0.0284558490):0.0042223780,KEXV01039648|BR|ST_NA|Cluster_NA|2017/01/01:0.0254814189):0.0045349128):0.0012101989,(KEXV01033435|BR|ST_NA|Cluster_NA|2017/01/01:0.0234650185,(KEXV01039164|BR|ST_NA|Cluster_NA|2017/01/01:0.0304947594,KX443084|BR|ST_NA|Cluster_NA|2013/01/01:0.0346551157):0.0000695227):0.0047687391):0.0031221249,(KEXV01035963|BR|ST_NA|Cluster_NA|2016/01/01:0.0241294786,KEXV01036389|BR|ST_NA|Cluster_NA|2017/01/01:0.0232252680):0.0050484900):0.0008249781):0.0032088177,(((KEXV01033237|BR|ST_NA|Cluster_NA|2017/01/01:0.0183963515,KEXV01034313|BR|ST_NA|Cluster_NA|2016/01/01:0.0267327573):0.0053130667,KF782778|BR|ST_NA|Cluster_NA|2012/01/01:0.0173009296):0.0012708869,KEXV01033518|BR|ST_NA|Cluster_NA|2017/01/01:0.0136812084):0.0084018671):0.0000059904,(((KEXV01005267|BR|ST_NA|Cluster_NA|2014/01/01:0.0444001868,KEXV01008443|BR|ST_NA|Cluster_NA|2015/01/01:0.0362643894):0.0083081076,H-0593-SRR|HON|ST_NA|Cluster_NA|2014/01/01:0.0365168813):0.0003863169,(KEXV01039044|BR|ST_NA|Cluster_NA|2017/01/01:0.0115920154,KEXV01039621|BR|ST_NA|Cluster_NA|2017/01/01:0.0294688450):0.0053121198):0.0037294834):0.0042791143,((KEXV01029684|BR|ST_NA|Cluster_NA|2015/01/01:0.0368237645,KEXV01044499|BR|ST_NA|Cluster_NA|2016/01/01:0.0277515663):0.0066909853,(KT998226|GF|ST_NA|Cluster_NA|2011/01/01:0.0199803225,((KU190501|CA|ST_NA|Cluster_NA|2011/01/01:0.0208446588,(MW788553|CA|ST_NA|Cluster_NA|2016/01/01:0.0099231655,MW788554|CA|ST_NA|Cluster_NA|2018/01/01:0.0058490124):0.0280999963):0.0035024491,((((MF457112|US|ST_NA|Cluster_NA|2012/01/01:0.0106468501,MH354505|US|ST_NA|Cluster_NA|2011/01/01:0.0105229198):0.0010952149,MH354554|US|ST_NA|Cluster_NA|2011/01/01:0.0174734699):0.0012431380,MH354533|US|ST_NA|Cluster_NA|2015/01/01:0.0234850313):0.0054046505,MH355042|US|ST_NA|Cluster_NA|2015/01/01:0.0149565243):0.0135274449):0.0033561821):0.0028163978):0.0006187902):0.0002739343,((KEXV01038673|BR|ST_NA|Cluster_NA|2016/01/01:0.0245961641,KEXV01038812|BR|ST_NA|Cluster_NA|2016/01/01:0.0042847287):0.0066395096,KEXV01038688|BR|ST_NA|Cluster_NA|2016/01/01:0.0175119439):0.0122384961):0.0030863273):0.0019361437,KT998256|GF|ST_NA|Cluster_NA|2012/01/01:0.0181014709):0.0028879317,((((KEXV01008653|BR|ST_NA|Cluster_NA|2015/01/01:0.0303386167,KEXV01044984|BR|ST_NA|Cluster_NA|2017/01/01:0.0413867034):0.0034868750,((KEXV01032425|BR|ST_NA|Cluster_NA|2016/01/01:0.0200586260,KEXV01034656|BR|ST_NA|Cluster_NA|2016/01/01:0.0059627173):0.0074191169,((KEXV01034715|BR|ST_NA|Cluster_NA|2016/01/01:0.0081777325,(((((KEXV01034734|BR|ST_NA|Cluster_NA|2016/01/01:0.0023414285,KEXV01034851|BR|ST_NA|Cluster_NA|2016/01/01:0.0029752276):0.0117992629,KEXV01034846|BR|ST_NA|Cluster_NA|2016/01/01:0.0138328414):0.0021419115,KEXV01043418|BR|ST_NA|Cluster_NA|2016/01/01:0.0139608057):0.0018039512,KEXV01042621|BR|ST_NA|Cluster_NA|2017/01/01:0.0181705085):0.0049801290,KEXV01035035|BR|ST_NA|Cluster_NA|2017/01/01:0.0095116950):0.0065014677):0.0111873421,(KEXV01044920|BR|ST_NA|Cluster_NA|2017/01/01:0.0241803519,E7002-JCR|MEX|ST_3|Cluster_NA|2018/01/01:0.0425518512):0.0030172615):0.0000065898):0.0040302970):0.0022374578,((KEXV01045941|BR|ST_NA|Cluster_NA|2017/01/01:0.0336219781,E6515-OECO|MEX|ST_3|Cluster_NA|2018/01/01:0.0287362747):0.0057767964,(E2520-JHH|MEX|ST_3|Cluster_NA|2015/01/01:0.0039063980,E2521-FMATR|MEX|ST_3|Cluster_NA|2015/01/01:0.0028039999):0.0202191549):0.0019808702):0.0019080145,((KEXV01034981|BR|ST_NA|Cluster_NA|2016/01/01:0.0324883679,KEXV01045196|BR|ST_NA|Cluster_NA|2017/01/01:0.0355131708):0.0054774944,(KY778272|US|ST_NA|Cluster_NA|2014/01/01:0.0324277928,MH354509|US|ST_NA|Cluster_NA|2011/01/01:0.0443011792):0.0064584704):0.0000074761):0.0028388838):0.0004262520,((((KEXV01015744|BR|ST_NA|Cluster_NA|2015/01/01:0.0000027755,KEXV01015919|BR|ST_NA|Cluster_NA|2015/01/01:0.0000027755):0.0231547483,MF456082|US|ST_NA|Cluster_NA|2012/01/01:0.0245840500):0.0071215086,MH354725|US|ST_NA|Cluster_NA|2012/01/01:0.0132710011):0.0047396743,((KY579651|US|ST_NA|Cluster_NA|2013/01/01:0.0122840852,(MH354301|US|ST_NA|Cluster_NA|2013/01/01:0.0032599305,(MH355229|US|ST_NA|Cluster_NA|2014/01/01:0.0000027755,MH355245|US|ST_NA|Cluster_NA|2014/01/01:0.0007936122):0.0057791106):0.0086439072):0.0116241511,(((MK580272|US|ST_NA|Cluster_NA|2016/01/01:0.0175462422,MK580291|US|ST_NA|Cluster_NA|2017/01/01:0.0092557569):0.0186937085,P-125-CJB|PAN|ST_NA|Cluster_NA|2012/01/01:0.0248859967):0.0057865007,OM206117|US|ST_NA|Cluster_NA|2019/01/01:0.0159315163):0.0048664028):0.0114000895):0.0030424501):0.0009480107,((((((((((((((CEC-20-2078|MEX|ST_1|Cluster_NA|2020/11/23:0.0101102429,P-245-JG|PAN|ST_NA|Cluster_NA|2013/01/01:0.0000027755):0.0056277561,P-126-JL|PAN|ST_NA|Cluster_NA|2012/01/01:0.0008841127):0.0013806258,G-1163|GUA|ST_NA|Cluster_NA|2014/01/01:0.0079895068):0.0104809476,(KJ474383|PA|ST_NA|Cluster_NA|2011/01/01:0.0000027755,P-115-GNP|PAN|ST_NA|Cluster_NA|2011/01/01:0.0000027755):0.0093845691):0.0054164385,KEXV01045364|BR|ST_NA|Cluster_NA|2017/01/01:0.0278855648):0.0049712067,(((KEXV01015866|BR|ST_NA|Cluster_NA|2015/01/01:0.0144954546,KEXV01032126|BR|ST_NA|Cluster_NA|2016/01/01:0.0068715822):0.0304921017,(KEXV01034080|BR|ST_NA|Cluster_NA|2017/01/01:0.0115254524,KEXV01034122|BR|ST_NA|Cluster_NA|2017/01/01:0.0134229953):0.0209853553):0.0000067280,(KEXV01043300|BR|ST_NA|Cluster_NA|2016/01/01:0.0229973713,KEXV01043860|BR|ST_NA|Cluster_NA|2016/01/01:0.0047749309):0.0066890381):0.0015910686):0.0000057699,KEXV01046587|BR|ST_NA|Cluster_NA|2017/01/01:0.0106378235):0.0010653815,(((((KEXV01002776|BR|ST_NA|Cluster_NA|2015/01/01:0.0205565692,KEXV01043150|BR|ST_NA|Cluster_NA|2016/01/01:0.0262773010):0.0049800596,KEXV01043164|BR|ST_NA|Cluster_NA|2016/01/01:0.0274632484):0.0029889847,KEXV01033507|BR|ST_NA|Cluster_NA|2017/01/01:0.0226722717):0.0050355158,KEXV01043975|BR|ST_NA|Cluster_NA|2016/01/01:0.0092803682):0.0012240685,((KEXV01044716|BR|ST_NA|Cluster_NA|2016/01/01:0.0007412359,KEXV01044808|BR|ST_NA|Cluster_NA|2016/01/01:0.0079936189):0.0396224105,KEXV01045484|BR|ST_NA|Cluster_NA|2017/01/01:0.0172742092):0.0047352993):0.0051982397):0.0000065961,((((((((((KEXV01007718|BR|ST_NA|Cluster_NA|2014/01/01:0.0000027755,KY581465|BR|ST_NA|Cluster_NA|2014/01/01:0.0000027755):0.0051283607,KEXV01033199|BR|ST_NA|Cluster_NA|2017/01/01:0.0021028914):0.0111532416,KEXV01014442|BR|ST_NA|Cluster_NA|2014/01/01:0.0264265720):0.0025193759,(KEXV01044818|BR|ST_NA|Cluster_NA|2016/01/01:0.0128503995,KEXV01045560|BR|ST_NA|Cluster_NA|2017/01/01:0.0269362998):0.0086646964):0.0000066434,(((KEXV01014628|BR|ST_NA|Cluster_NA|2014/01/01:0.0169992228,KEXV01034539|BR|ST_NA|Cluster_NA|2016/01/01:0.0241445595):0.0003218711,KEXV01044912|BR|ST_NA|Cluster_NA|2017/01/01:0.0130353862):0.0050141769,KEXV01044351|BR|ST_NA|Cluster_NA|2016/01/01:0.0074439502):0.0139204403):0.0000027755,(KEXV01044479|BR|ST_NA|Cluster_NA|2016/01/01:0.0225985705,KEXV01046270|BR|ST_NA|Cluster_NA|2017/01/01:0.0173395111):0.0032972555):0.0000081997,(KEXV01014542|BR|ST_NA|Cluster_NA|2014/01/01:0.0303225836,KEXV01043261|BR|ST_NA|Cluster_NA|2016/01/01:0.0218745419):0.0043111827):0.0039338122,KEXV01038245|BR|ST_NA|Cluster_NA|2016/01/01:0.0261224202):0.0029830235,KEXV01045016|BR|ST_NA|Cluster_NA|2017/01/01:0.0163403601):0.0000066047,(((KEXV01008287|BR|ST_NA|Cluster_NA|2014/01/01:0.0376488000,KEXV01033352|BR|ST_NA|Cluster_NA|2016/01/01:0.0381824368):0.0056780646,(((KEXV01008328|BR|ST_NA|Cluster_NA|2014/01/01:0.0275840127,KEXV01045769|BR|ST_NA|Cluster_NA|2017/01/01:0.0092301373):0.0023132894,KEXV01046513|BR|ST_NA|Cluster_NA|2017/01/01:0.0391649796):0.0034685129,(KEXV01008897|BR|ST_NA|Cluster_NA|2015/01/01:0.0284661993,(KEXV01039453|BR|ST_NA|Cluster_NA|2017/01/01:0.0385276864,KF700976|BR|ST_NA|Cluster_NA|2011/01/01:0.0098745903):0.0031527903):0.0142927993):0.0020040614):0.0022580546,(KEXV01035618|BR|ST_NA|Cluster_NA|2017/01/01:0.0278871258,KEXV01037091|BR|ST_NA|Cluster_NA|2017/01/01:0.0277910783):0.0056362228):0.0000066366):0.0028238481):0.0040869401,KEXV01039054|BR|ST_NA|Cluster_NA|2017/01/01:0.0078734456):0.0024414075,((((((KEXV01014594|BR|ST_NA|Cluster_NA|2014/01/01:0.0235952576,KY035027|US|ST_NA|Cluster_NA|2011/01/01:0.0122691530):0.0008701045,MF456342|US|ST_NA|Cluster_NA|2011/01/01:0.0155201397):0.0012192207,MF456808|US|ST_NA|Cluster_NA|2011/01/01:0.0123232777):0.0016577210,MH352665|US|ST_NA|Cluster_NA|2012/01/01:0.0209076900):0.0008752123,MF457181|US|ST_NA|Cluster_NA|2015/01/01:0.0158387001):0.0008968533,(((KEXV01029559|BR|ST_NA|Cluster_NA|2015/01/01:0.0277906735,KY037635|US|ST_NA|Cluster_NA|2012/01/01:0.0191869694):0.0084877172,MF456606|US|ST_NA|Cluster_NA|2011/01/01:0.0210641466):0.0016286583,((MF456219|US|ST_NA|Cluster_NA|2014/01/01:0.0257488104,((MG942051|US|ST_NA|Cluster_NA|2011/01/01:0.0013334632,MG943116|US|ST_NA|Cluster_NA|2014/01/01:0.0085411336):0.0122493803,MK922689|US|ST_NA|Cluster_NA|2018/01/01:0.0207895025):0.0083878458):0.0024525597,MZ922517|US|ST_NA|Cluster_NA|2016/01/01:0.0137298986):0.0017404861):0.0022508826):0.0018578538):0.0017067851,((((((((KEXV01002620|BR|ST_NA|Cluster_NA|2015/01/01:0.0441846363,(KEXV01005263|BR|ST_NA|Cluster_NA|2014/01/01:0.0246537864,KEXV01035004|BR|ST_NA|Cluster_NA|2017/01/01:0.0316909677):0.0058962869):0.0009640529,(KEXV01014798|BR|ST_NA|Cluster_NA|2014/01/01:0.0528166252,(KEXV01035391|BR|ST_NA|Cluster_NA|2017/01/01:0.0193065402,KEXV01035425|BR|ST_NA|Cluster_NA|2017/01/01:0.0395486025):0.0246395318):0.0052829750):0.0049350965,((((KEXV01015232|BR|ST_NA|Cluster_NA|2014/01/01:0.0179024932,KEXV01043944|BR|ST_NA|Cluster_NA|2016/01/01:0.0204622552):0.0410196132,KEXV01015598|BR|ST_NA|Cluster_NA|2015/01/01:0.0235851075):0.0031268728,(KEXV01035671|BR|ST_NA|Cluster_NA|2017/01/01:0.0543100856,KY037478|US|ST_NA|Cluster_NA|2011/01/01:0.0352039120):0.0006515958):0.0017519572,((KEXV01032513|BR|ST_NA|Cluster_NA|2017/01/01:0.0440577169,KEXV01034991|BR|ST_NA|Cluster_NA|2016/01/01:0.0261486622):0.0086081105,(KEXV01043816|BR|ST_NA|Cluster_NA|2016/01/01:0.0487103290,G-0977|GUA|ST_NA|Cluster_NA|2013/01/01:0.0406948354):0.0025855471):0.0030220485):0.0000027755):0.0040624655,(((((KEXV01008266|BR|ST_NA|Cluster_NA|2014/01/01:0.0389947767,KEXV01016318|BR|ST_NA|Cluster_NA|2015/01/01:0.0378196054):0.0075968884,(KEXV01012145|BR|ST_NA|Cluster_NA|2015/01/01:0.0462337561,((KEXV01040066|BR|ST_NA|Cluster_NA|2016/01/01:0.0079806921,KEXV01040150|BR|ST_NA|Cluster_NA|2017/01/01:0.0161890804):0.0197972381,KEXV01040077|BR|ST_NA|Cluster_NA|2016/01/01:0.0414797996):0.0011846362):0.0051101506):0.0000065826,(KEXV01035803|BR|ST_NA|Cluster_NA|2016/01/01:0.0280015366,KEXV01035890|BR|ST_NA|Cluster_NA|2017/01/01:0.0401917335):0.0066017901):0.0011962199,KEXV01040132|BR|ST_NA|Cluster_NA|2017/01/01:0.0335893980):0.0025767208,((((KEXV01012170|BR|ST_NA|Cluster_NA|2015/01/01:0.0046778517,KEXV01035729|BR|ST_NA|Cluster_NA|2016/01/01:0.0153862820):0.0103998796,KEXV01029411|BR|ST_NA|Cluster_NA|2016/01/01:0.0403718125):0.0020254927,(KEXV01031534|BR|ST_NA|Cluster_NA|2016/01/01:0.0250004972,((KEXV01031740|BR|ST_NA|Cluster_NA|2017/01/01:0.0138438835,KEXV01031934|BR|ST_NA|Cluster_NA|2017/01/01:0.0025506690):0.0107105459,KEXV01039452|BR|ST_NA|Cluster_NA|2017/01/01:0.0196190355):0.0045570910):0.0044951451):0.0019663767,(KEXV01034781|BR|ST_NA|Cluster_NA|2016/01/01:0.0000027755,KEXV01035264|BR|ST_NA|Cluster_NA|2017/01/01:0.0000027755):0.0150030738):0.0018277022):0.0039137419):0.0000058646,((((((KEXV01006923|BR|ST_NA|Cluster_NA|2014/01/01:0.0412502709,KEXV01015300|BR|ST_NA|Cluster_NA|2014/01/01:0.0369948331):0.0021412435,(KEXV01011427|BR|ST_NA|Cluster_NA|2014/01/01:0.0544119490,(KEXV01015358|BR|ST_NA|Cluster_NA|2014/01/01:0.0552310678,KEXV01045338|BR|ST_NA|Cluster_NA|2017/01/01:0.0432380185):0.0080922295):0.0013821201):0.0046140539,(((((KEXV01008531|BR|ST_NA|Cluster_NA|2015/01/01:0.0327199747,KEXV01043759|BR|ST_NA|Cluster_NA|2016/01/01:0.0550624474):0.0059814081,(KEXV01036648|BR|ST_NA|Cluster_NA|2017/01/01:0.0260370154,KEXV01045149|BR|ST_NA|Cluster_NA|2017/01/01:0.0316409967):0.0109994998):0.0054030603,((KEXV01015909|BR|ST_NA|Cluster_NA|2015/01/01:0.0339526901,KEXV01034332|BR|ST_NA|Cluster_NA|2016/01/01:0.0551052819):0.0116644007,KJ474398|PA|ST_NA|Cluster_NA|2012/01/01:0.0373418782):0.0022996847):0.0032471111,(KEXV01015820|BR|ST_NA|Cluster_NA|2015/01/01:0.0573003098,KEXV01044005|BR|ST_NA|Cluster_NA|2016/01/01:0.0466549899):0.0135656685):0.0015626799,(KEXV01014488|BR|ST_NA|Cluster_NA|2014/01/01:0.0578156873,KEXV01044889|BR|ST_NA|Cluster_NA|2017/01/01:0.0492265663):0.0157977831):0.0001150323):0.0037727990,(KEXV01029267|BR|ST_NA|Cluster_NA|2015/01/01:0.0473736033,KEXV01032390|BR|ST_NA|Cluster_NA|2016/01/01:0.0249362185):0.0086909225):0.0007249431,((KEXV01043457|BR|ST_NA|Cluster_NA|2016/01/01:0.0572112120,(KEXV01044798|BR|ST_NA|Cluster_NA|2016/01/01:0.0153625274,KEXV01046271|BR|ST_NA|Cluster_NA|2017/01/01:0.0194284422):0.0334812080):0.0037010242,KJ474479|PA|ST_NA|Cluster_NA|2012/01/01:0.0493602583):0.0000057754):0.0086318833,(KEXV01041531|BR|ST_NA|Cluster_NA|2017/01/01:0.0491255454,(KJ474238|PA|ST_NA|Cluster_NA|2011/01/01:0.0368109184,(((KJ474363|PA|ST_NA|Cluster_NA|2011/01/01:0.0309287999,KJ474554|PA|ST_NA|Cluster_NA|2013/01/01:0.0197353586):0.0046597219,(P-384-SABM|PAN|ST_NA|Cluster_NA|2014/01/01:0.0095193546,(P-409-KVE|PAN|ST_NA|Cluster_NA|2014/01/01:0.0040402448,P-474-ARE|PAN|ST_NA|Cluster_NA|2015/01/01:0.0016817892):0.0130629012):0.0050030181):0.0016333269,KJ474629|PA|ST_NA|Cluster_NA|2013/01/01:0.0347156734):0.0040967829):0.0085167605):0.0051583678):0.0000065826):0.0041363141,OM206259|US|ST_NA|Cluster_NA|2019/01/01:0.0245215226):0.0015722266,(((((KEXV01008497|BR|ST_NA|Cluster_NA|2015/01/01:0.0000027755,KEXV01038992|BR|ST_NA|Cluster_NA|2016/01/01:0.0036444733):0.0282566694,MF456873|US|ST_NA|Cluster_NA|2012/01/01:0.0346165852):0.0052639567,KEXV01012150|BR|ST_NA|Cluster_NA|2015/01/01:0.0269305644):0.0014162180,(((KEXV01029669|BR|ST_NA|Cluster_NA|2015/01/01:0.0228122975,KEXV01037154|BR|ST_NA|Cluster_NA|2017/01/01:0.0208409183):0.0203141915,(KEXV01036478|BR|ST_NA|Cluster_NA|2015/01/01:0.0220544602,(KEXV01037035|BR|ST_NA|Cluster_NA|2016/01/01:0.0254066462,KEXV01037440|BR|ST_NA|Cluster_NA|2017/01/01:0.0114767883):0.0040432153):0.0141895099):0.0032931611,MF456220|US|ST_NA|Cluster_NA|2011/01/01:0.0246246035):0.0069358470):0.0000080179,((KEXV01033273|BR|ST_NA|Cluster_NA|2017/01/01:0.0329266261,MH354676|US|ST_NA|Cluster_NA|2011/01/01:0.0341625021):0.0036725073,((MG942899|US|ST_NA|Cluster_NA|2014/01/01:0.0068458046,MG943150|US|ST_NA|Cluster_NA|2014/01/01:0.0096302836):0.0254999118,E7416-JAGC|MEX|ST_3|Cluster_NA|2018/01/01:0.0262226417):0.0034533739):0.0070189458):0.0043417599):0.0007211470,((KT737336|BR|ST_NA|Cluster_NA|2014/01/01:0.0410777056,OR660960|US|ST_NA|Cluster_NA|2021/01/01:0.0219461776):0.0057444588,(((MF455588|US|ST_NA|Cluster_NA|2011/01/01:0.0023099672,MF455654|US|ST_NA|Cluster_NA|2012/01/01:0.0006956233):0.0200959207,MF455933|US|ST_NA|Cluster_NA|2011/01/01:0.0168253609):0.0017012726,KY036373|US|ST_NA|Cluster_NA|2011/01/01:0.0236205640):0.0041968146):0.0012004113):0.0026841353):0.0008791672,(((((((((((((CEC-22-6883|MEX|ST_1|Cluster_NA|2022/03/23:0.0056077323,(E1858-ASR|MEX|ST_1|Cluster_NA|2015/01/01:0.0006341399,E1863-JMHF|MEX|ST_1|Cluster_NA|2015/01/01:0.0037107321):0.0000065898):0.0035740466,(E5107-RTMO|MEX|ST_3|Cluster_NA|2017/01/01:0.0159292216,E5567-BRD|MEX|ST_3|Cluster_NA|2017/01/01:0.0119777658):0.0025719871):0.0012864014,E6588-MLM|MEX|ST_3|Cluster_NA|2018/01/01:0.0039408748):0.0019943657,(E1353-OFS|MEX|ST_2|Cluster_NA|2013/01/01:0.0013348658,E5774-ACZ|MEX|ST_3|Cluster_NA|2017/01/01:0.0070010258):0.0027554880):0.0001633585,E1808-JLHH|MEX|ST_3|Cluster_NA|2014/01/01:0.0093204933):0.0000072610,E3916-EMZ|MEX|ST_3|Cluster_NA|2017/01/01:0.0195486138):0.0326404610,(CEC-22-7228|MEX|ST_1|Cluster_NA|2022/04/21:0.0343807045,(MH354981|US|ST_NA|Cluster_NA|2015/01/01:0.0007932411,MH355125|US|ST_NA|Cluster_NA|2014/01/01:0.0000027755):0.0364248839):0.0024333849):0.0038132334,MK580293|US|ST_NA|Cluster_NA|2017/01/01:0.0283105711):0.0031456892,MF457077|US|ST_NA|Cluster_NA|2013/01/01:0.0145768866):0.0016805502,((KX443051|BR|ST_NA|Cluster_NA|2013/01/01:0.0258231986,MF455569|US|ST_NA|Cluster_NA|2011/01/01:0.0355170645):0.0045165127,MH354547|US|ST_NA|Cluster_NA|2011/01/01:0.0096096407):0.0032230747):0.0019445233,(MF456231|US|ST_NA|Cluster_NA|2011/01/01:0.0259596666,MG941975|US|ST_NA|Cluster_NA|2011/01/01:0.0139563793):0.0055891666):0.0034101637,(((((((((((((KEXV01002464|BR|ST_NA|Cluster_NA|2015/01/01:0.0316301291,KEXV01032518|BR|ST_NA|Cluster_NA|2017/01/01:0.0132734488):0.0073120050,(((((KEXV01002581|BR|ST_NA|Cluster_NA|2015/01/01:0.0048396265,KEXV01005248|BR|ST_NA|Cluster_NA|2014/01/01:0.0085088214):0.0110540221,KEXV01037716|BR|ST_NA|Cluster_NA|2016/01/01:0.0148234689):0.0004276588,KEXV01038147|BR|ST_NA|Cluster_NA|2017/01/01:0.0140477368):0.0127878807,KEXV01007023|BR|ST_NA|Cluster_NA|2014/01/01:0.0335871671):0.0064288755,KEXV01033215|BR|ST_NA|Cluster_NA|2017/01/01:0.0187148960):0.0024458301):0.0016629295,(((KEXV01007735|BR|ST_NA|Cluster_NA|2014/01/01:0.0000027755,KY581489|BR|ST_NA|Cluster_NA|2014/01/01:0.0000027755):0.0301178236,KEXV01034600|BR|ST_NA|Cluster_NA|2016/01/01:0.0187697331):0.0066271385,(KEXV01033071|BR|ST_NA|Cluster_NA|2016/01/01:0.0116086191,KEXV01033642|BR|ST_NA|Cluster_NA|2017/01/01:0.0190954467):0.0085126721):0.0016063340):0.0050223417,(((KEXV01008341|BR|ST_NA|Cluster_NA|2014/01/01:0.0000061084,KEXV01008736|BR|ST_NA|Cluster_NA|2015/01/01:0.0025102964):0.0377394881,(KEXV01038869|BR|ST_NA|Cluster_NA|2016/01/01:0.0306202444,KEXV01046105|BR|ST_NA|Cluster_NA|2017/01/01:0.0287639509):0.0107458654):0.0000074374,KEXV01039940|BR|ST_NA|Cluster_NA|2016/01/01:0.0250746292):0.0013535841):0.0041804465,(((KEXV01007733|BR|ST_NA|Cluster_NA|2014/01/01:0.0000027755,KY581485|BR|ST_NA|Cluster_NA|2014/01/01:0.0000027755):0.0452901125,KEXV01036557|BR|ST_NA|Cluster_NA|2016/01/01:0.0536774484):0.0064824184,((KEXV01038206|BR|ST_NA|Cluster_NA|2017/01/01:0.0251147680,(((MG196952|US|ST_NA|Cluster_NA|2012/01/01:0.0483278026,(MK580224|US|ST_NA|Cluster_NA|2017/01/01:0.0279123036,OM208291|US|ST_NA|Cluster_NA|2019/01/01:0.0283053507):0.0064839184):0.0091522497,(MG197074|US|ST_NA|Cluster_NA|2012/01/01:0.0403803484,E1798-EAE|MEX|ST_3|Cluster_NA|2014/01/01:0.0437927873):0.0068749450):0.0032858701,MN528238|BR|ST_NA|Cluster_NA|2015/01/01:0.0344655430):0.0006530212):0.0000064881,KEXV01038329|BR|ST_NA|Cluster_NA|2016/01/01:0.0241479232):0.0018132585):0.0000057326):0.0000056389,(((KEXV01034934|BR|ST_NA|Cluster_NA|2016/01/01:0.0184682250,KEXV01038304|BR|ST_NA|Cluster_NA|2016/01/01:0.0336377745):0.0072580525,(KEXV01035745|BR|ST_NA|Cluster_NA|2016/01/01:0.0454656898,KEXV01039670|BR|ST_NA|Cluster_NA|2017/01/01:0.0248919605):0.0035799748):0.0022191213,(KEXV01037864|BR|ST_NA|Cluster_NA|2016/01/01:0.0242607670,KEXV01038516|BR|ST_NA|Cluster_NA|2016/01/01:0.0345918145):0.0053823246):0.0043593549):0.0009008809,(KEXV01034501|BR|ST_NA|Cluster_NA|2016/01/01:0.0345502141,KEXV01035408|BR|ST_NA|Cluster_NA|2017/01/01:0.0535894360):0.0035953518):0.0000061975,((KEXV01009052|BR|ST_NA|Cluster_NA|2015/01/01:0.0387124986,KEXV01038272|BR|ST_NA|Cluster_NA|2016/01/01:0.0469230789):0.0015849947,(KEXV01031319|BR|ST_NA|Cluster_NA|2015/01/01:0.0432782961,KEXV01039905|BR|ST_NA|Cluster_NA|2016/01/01:0.0316880508):0.0024609043):0.0016993110):0.0019108171,(((((((((KEXV01008753|BR|ST_NA|Cluster_NA|2015/01/01:0.0159476924,KEXV01039227|BR|ST_NA|Cluster_NA|2017/01/01:0.0248066980):0.0026029569,(KEXV01008836|BR|ST_NA|Cluster_NA|2015/01/01:0.0190241586,KEXV01039547|BR|ST_NA|Cluster_NA|2017/01/01:0.0218892318):0.0097607749):0.0032798112,KEXV01012274|BR|ST_NA|Cluster_NA|2015/01/01:0.0373128916):0.0017416286,((KEXV01044768|BR|ST_NA|Cluster_NA|2016/01/01:0.0107499381,KEXV01046224|BR|ST_NA|Cluster_NA|2017/01/01:0.0233287811):0.0219639125,KEXV01045542|BR|ST_NA|Cluster_NA|2017/01/01:0.0352074818):0.0145216463):0.0000065826,((KEXV01035213|BR|ST_NA|Cluster_NA|2017/01/01:0.0517051334,KEXV01035715|BR|ST_NA|Cluster_NA|2016/01/01:0.0255418823):0.0059960153,KEXV01038978|BR|ST_NA|Cluster_NA|2016/01/01:0.0332343446):0.0000068544):0.0028537566,((KEXV01029270|BR|ST_NA|Cluster_NA|2015/01/01:0.0322417945,(MN528259|BR|ST_NA|Cluster_NA|2018/01/01:0.0000027755,MN528264|BR|ST_NA|Cluster_NA|2018/01/01:0.0000027755):0.0150068584):0.0119345309,MW545347|BR|ST_NA|Cluster_NA|2018/01/01:0.0460974153):0.0078324092):0.0027409098,KEXV01039597|BR|ST_NA|Cluster_NA|2017/01/01:0.0443274860):0.0056107744,(KEXV01031376|BR|ST_NA|Cluster_NA|2016/01/01:0.0253217972,KEXV01044099|BR|ST_NA|Cluster_NA|2016/01/01:0.0443084047):0.0087301969):0.0000065961,KEXV01034398|BR|ST_NA|Cluster_NA|2017/01/01:0.0383592329):0.0000056292):0.0005227186,(((((((KEXV01002556|BR|ST_NA|Cluster_NA|2015/01/01:0.0090933663,KEXV01036493|BR|ST_NA|Cluster_NA|2016/01/01:0.0119320785):0.0240713724,(KEXV01039392|BR|ST_NA|Cluster_NA|2017/01/01:0.0600140500,(KEXV01044885|BR|ST_NA|Cluster_NA|2016/01/01:0.0196737128,KEXV01046348|BR|ST_NA|Cluster_NA|2017/01/01:0.0387411317):0.0167526823):0.0066973337):0.0002269296,KEXV01008883|BR|ST_NA|Cluster_NA|2015/01/01:0.0278598207):0.0030636043,((KEXV01008319|BR|ST_NA|Cluster_NA|2014/01/01:0.0226402087,KEXV01034985|BR|ST_NA|Cluster_NA|2016/01/01:0.0371288969):0.0071769229,KEXV01039809|BR|ST_NA|Cluster_NA|2017/01/01:0.0211669531):0.0005763156):0.0022978518,((((KEXV01007719|BR|ST_NA|Cluster_NA|2014/01/01:0.0000027755,KY581467|BR|ST_NA|Cluster_NA|2014/01/01:0.0000027755):0.0240721205,KEXV01046753|BR|ST_NA|Cluster_NA|2017/01/01:0.0140338739):0.0000059177,KEXV01036490|BR|ST_NA|Cluster_NA|2016/01/01:0.0302693756):0.0052823491,KEXV01015287|BR|ST_NA|Cluster_NA|2014/01/01:0.0313650494):0.0106612262):0.0030350582,(((((KEXV01008489|BR|ST_NA|Cluster_NA|2015/01/01:0.0300319717,KEXV01009153|BR|ST_NA|Cluster_NA|2015/01/01:0.0251185316):0.0082839803,((KEXV01039011|BR|ST_NA|Cluster_NA|2016/01/01:0.0297254376,KX357236|BR|ST_NA|Cluster_NA|2012/01/01:0.0110328465):0.0072525137,KEXV01039510|BR|ST_NA|Cluster_NA|2017/01/01:0.0059844788):0.0037321287):0.0071638964,(((KEXV01008691|BR|ST_NA|Cluster_NA|2015/01/01:0.0344591149,KEXV01036598|BR|ST_NA|Cluster_NA|2017/01/01:0.0274630530):0.0035104946,KEXV01039694|BR|ST_NA|Cluster_NA|2017/01/01:0.0129923441):0.0013002988,(KEXV01038793|BR|ST_NA|Cluster_NA|2016/01/01:0.0379577971,KEXV01046241|BR|ST_NA|Cluster_NA|2017/01/01:0.0221266247):0.0018663706):0.0013198629):0.0000063670,(((KEXV01008796|BR|ST_NA|Cluster_NA|2015/01/01:0.0290247994,KEXV01009075|BR|ST_NA|Cluster_NA|2015/01/01:0.0144388479):0.0061869366,KEXV01038500|BR|ST_NA|Cluster_NA|2016/01/01:0.0423284323):0.0129708608,(((KEXV01038439|BR|ST_NA|Cluster_NA|2016/01/01:0.0258751581,KEXV01039676|BR|ST_NA|Cluster_NA|2017/01/01:0.0148457339):0.0010797190,KX357242|BR|ST_NA|Cluster_NA|2012/01/01:0.0180998230):0.0072494031,KEXV01038960|BR|ST_NA|Cluster_NA|2016/01/01:0.0257719955):0.0108162084):0.0058142296):0.0018510082,((((KEXV01034763|BR|ST_NA|Cluster_NA|2016/01/01:0.0217304131,KX357287|BR|ST_NA|Cluster_NA|2014/01/01:0.0299671946):0.0078777495,((KEXV01034936|BR|ST_NA|Cluster_NA|2016/01/01:0.0106027168,KEXV01034937|BR|ST_NA|Cluster_NA|2016/01/01:0.0006956622):0.0105360784,KEXV01039243|BR|ST_NA|Cluster_NA|2017/01/01:0.0218073045):0.0045001788):0.0017658579,(KEXV01036178|BR|ST_NA|Cluster_NA|2016/01/01:0.0325194354,KEXV01043562|BR|ST_NA|Cluster_NA|2016/01/01:0.0225209807):0.0040623554):0.0000074212,(KEXV01039018|BR|ST_NA|Cluster_NA|2016/01/01:0.0212867739,ON423267|BR|ST_NA|Cluster_NA|2016/01/01:0.0284623829):0.0029177990):0.0015479843):0.0023932876):0.0022273516,(KEXV01033425|BR|ST_NA|Cluster_NA|2017/01/01:0.0489875723,KEXV01035838|BR|ST_NA|Cluster_NA|2017/01/01:0.0318852179):0.0079925566):0.0000065826):0.0000078677,(KEXV01008632|BR|ST_NA|Cluster_NA|2015/01/01:0.0204241730,KEXV01038319|BR|ST_NA|Cluster_NA|2016/01/01:0.0352885025):0.0041629070):0.0018209651,(((KEXV01012179|BR|ST_NA|Cluster_NA|2015/01/01:0.0222979895,KEXV01035860|BR|ST_NA|Cluster_NA|2017/01/01:0.0279693717):0.0051696348,KEXV01035874|BR|ST_NA|Cluster_NA|2017/01/01:0.0281357675):0.0137801331,((KEXV01015482|BR|ST_NA|Cluster_NA|2015/01/01:0.0330307781,KEXV01042855|BR|ST_NA|Cluster_NA|2015/01/01:0.0417123550):0.0038915236,KEXV01046822|BR|ST_NA|Cluster_NA|2016/01/01:0.0390656272):0.0016602142):0.0000075938):0.0005462233,((KEXV01011496|BR|ST_NA|Cluster_NA|2014/01/01:0.0400727493,KEXV01032452|BR|ST_NA|Cluster_NA|2016/01/01:0.0348994236):0.0050423074,(KEXV01032914|BR|ST_NA|Cluster_NA|2016/01/01:0.0440909442,MK922887|US|ST_NA|Cluster_NA|2018/01/01:0.0286339573):0.0133785480):0.0000072851):0.0032448452):0.0000058539,((((((KF729933|US|ST_NA|Cluster_NA|2011/01/01:0.0000027755,KM358082|US|ST_NA|Cluster_NA|2011/01/01:0.0000027755):0.0254856554,(MG942965|US|ST_NA|Cluster_NA|2014/01/01:0.0036139742,MG943347|US|ST_NA|Cluster_NA|2015/01/01:0.0103375198):0.0229077007):0.0027999924,MK922716|US|ST_NA|Cluster_NA|2018/01/01:0.0226442556):0.0030726183,((((MF457311|US|ST_NA|Cluster_NA|2014/01/01:0.0178882603,(MG942006|US|ST_NA|Cluster_NA|2011/01/01:0.0235526612,MH354603|US|ST_NA|Cluster_NA|2012/01/01:0.0119243656):0.0006009943):0.0033383314,MG942731|US|ST_NA|Cluster_NA|2013/01/01:0.0144098086):0.0132937092,((MK114800|US|ST_NA|Cluster_NA|2016/01/01:0.0078776418,MH789696|US|ST_NA|Cluster_NA|2016/01/01:0.0000027755):0.0011011604,KY037033|US|ST_NA|Cluster_NA|2012/01/01:0.0030466586):0.0367347079):0.0043380599,MK922702|US|ST_NA|Cluster_NA|2018/01/01:0.0170105602):0.0044768259):0.0000081190,((MG942482|US|ST_NA|Cluster_NA|2012/01/01:0.0460299722,OR736769|US|ST_NA|Cluster_NA|2011/01/01:0.0264388745):0.0043144331,MH354662|US|ST_NA|Cluster_NA|2011/01/01:0.0294389265):0.0037175609):0.0005600101,((((((KJ474485|PA|ST_NA|Cluster_NA|2012/01/01:0.0077950130,P-356-JPR|PAN|ST_NA|Cluster_NA|2014/01/01:0.0069524916):0.0032930377,MG982936|PA|ST_NA|Cluster_NA|2016/01/01:0.0087842334):0.0189355213,MG943775|US|ST_NA|Cluster_NA|2016/01/01:0.0315815048):0.0074178855,(((KY190198|US|ST_NA|Cluster_NA|2012/01/01:0.0070559872,MG942776|US|ST_NA|Cluster_NA|2013/01/01:0.0167209417):0.0029069630,MK580226|US|ST_NA|Cluster_NA|2017/01/01:0.0246454868):0.0208638628,((MF456435|US|ST_NA|Cluster_NA|2011/01/01:0.0084170749,MF456986|US|ST_NA|Cluster_NA|2012/01/01:0.0182705021):0.0264355476,(MG941966|US|ST_NA|Cluster_NA|2011/01/01:0.0057466677,MG942057|US|ST_NA|Cluster_NA|2011/01/01:0.0012975973):0.0348382127):0.0042361625):0.0028052432):0.0003369580,((KU190722|CA|ST_NA|Cluster_NA|2012/01/01:0.0239724158,MF456759|US|ST_NA|Cluster_NA|2011/01/01:0.0149893632):0.0031547533,((MF456977|US|ST_NA|Cluster_NA|2012/01/01:0.0521079797,MH328213|PR|ST_NA|Cluster_NA|2016/01/01:0.0321291049):0.0086545921,((MG942450|US|ST_NA|Cluster_NA|2012/01/01:0.0073633626,MG943255|US|ST_NA|Cluster_NA|2015/01/01:0.0008572838):0.0277574800,OR466101|CA|ST_NA|Cluster_NA|2019/01/01:0.0241006569):0.0025234358):0.0060166797):0.0003777825):0.0005640095,(KU821000|BR|ST_NA|Cluster_NA|2015/01/01:0.0139470179,OR660705|US|ST_NA|Cluster_NA|2019/01/01:0.0336526133):0.0059290534):0.0012886941):0.0022239805):0.0007340761):0.0016897427,(((((((((((((KEXV01002515|BR|ST_NA|Cluster_NA|2015/01/01:0.0083016217,KEXV01033869|BR|ST_NA|Cluster_NA|2016/01/01:0.0193545283):0.0103004719,KEXV01031718|BR|ST_NA|Cluster_NA|2017/01/01:0.0184762864):0.0005110376,KEXV01031544|BR|ST_NA|Cluster_NA|2016/01/01:0.0261844097):0.0000064946,(((KEXV01007116|BR|ST_NA|Cluster_NA|2014/01/01:0.0173532550,MW545333|BR|ST_NA|Cluster_NA|2017/01/01:0.0126001352):0.0030838576,((KEXV01029255|BR|ST_NA|Cluster_NA|2015/01/01:0.0104743442,((((KEXV01029404|BR|ST_NA|Cluster_NA|2016/01/01:0.0000027755,KEXV01031541|BR|ST_NA|Cluster_NA|2016/01/01:0.0073510150):0.0057311031,KEXV01031918|BR|ST_NA|Cluster_NA|2017/01/01:0.0289282393):0.0020964529,KEXV01031639|BR|ST_NA|Cluster_NA|2016/01/01:0.0148422528):0.0039807207,KEXV01031806|BR|ST_NA|Cluster_NA|2017/01/01:0.0042635886):0.0020998260):0.0037564554,((((KEXV01029334|BR|ST_NA|Cluster_NA|2015/01/01:0.0276642374,KEXV01029900|BR|ST_NA|Cluster_NA|2016/01/01:0.0296455801):0.0085661184,KEXV01031677|BR|ST_NA|Cluster_NA|2016/01/01:0.0125876281):0.0127302829,((KEXV01031584|BR|ST_NA|Cluster_NA|2016/01/01:0.0299741883,(KEXV01031950|BR|ST_NA|Cluster_NA|2017/01/01:0.0239692260,KEXV01031951|BR|ST_NA|Cluster_NA|2017/01/01:0.0089413963):0.0043882482):0.0078999809,KEXV01031949|BR|ST_NA|Cluster_NA|2017/01/01:0.0397792352):0.0046062304):0.0000075542,KEXV01031800|BR|ST_NA|Cluster_NA|2017/01/01:0.0393440939):0.0012563863):0.0012304637):0.0008825001,((((KEXV01029306|BR|ST_NA|Cluster_NA|2015/01/01:0.0229136446,(KEXV01031580|BR|ST_NA|Cluster_NA|2016/01/01:0.0150023291,KEXV01031626|BR|ST_NA|Cluster_NA|2016/01/01:0.0124681342):0.0000065752):0.0132934602,(KEXV01029344|BR|ST_NA|Cluster_NA|2015/01/01:0.0190283300,KEXV01031779|BR|ST_NA|Cluster_NA|2017/01/01:0.0109252890):0.0102578411):0.0025853692,KEXV01031675|BR|ST_NA|Cluster_NA|2016/01/01:0.0139256088):0.0000421541,((KEXV01031559|BR|ST_NA|Cluster_NA|2016/01/01:0.0180487046,MW545368|BR|ST_NA|Cluster_NA|2018/01/01:0.0139825434):0.0107086236,KEXV01031942|BR|ST_NA|Cluster_NA|2017/01/01:0.0341333098):0.0009447876):0.0016747486):0.0017867021):0.0010987397,(KEXV01031816|BR|ST_NA|Cluster_NA|2017/01/01:0.0277890456,(KEXV01040076|BR|ST_NA|Cluster_NA|2016/01/01:0.0058885292,KEXV01040098|BR|ST_NA|Cluster_NA|2017/01/01:0.0198532569):0.0130516432):0.0039047043):0.0015242828,KEXV01031606|BR|ST_NA|Cluster_NA|2016/01/01:0.0310133431):0.0020236433,((KEXV01029274|BR|ST_NA|Cluster_NA|2015/01/01:0.0134436279,MN528301|BR|ST_NA|Cluster_NA|2015/01/01:0.0201386307):0.0000065826,((KEXV01031784|BR|ST_NA|Cluster_NA|2017/01/01:0.0074825371,MW545411|BR|ST_NA|Cluster_NA|2018/01/01:0.0188987420):0.0044419170,MN528274|BR|ST_NA|Cluster_NA|2014/01/01:0.0153555379):0.0014238598):0.0062762224):0.0017784908,(((KEXV01031850|BR|ST_NA|Cluster_NA|2017/01/01:0.0223807732,KEXV01040122|BR|ST_NA|Cluster_NA|2017/01/01:0.0318874492):0.0074745137,KX443053|BR|ST_NA|Cluster_NA|2013/01/01:0.0136506516):0.0005007542,KX443029|BR|ST_NA|Cluster_NA|2013/01/01:0.0168614804):0.0011303652):0.0048303576,KEXV01031620|BR|ST_NA|Cluster_NA|2016/01/01:0.0318119889):0.0140973633,(KEXV01039721|BR|ST_NA|Cluster_NA|2017/01/01:0.0364782728,((E2682-APG|MEX|ST_3|Cluster_NA|2015/01/01:0.0035948604,E5540-OABF|MEX|ST_3|Cluster_NA|2017/01/01:0.0070700298):0.0045114314,E3361-RSFM|MEX|ST_3|Cluster_NA|2017/01/01:0.0058566304):0.0322690021):0.0072418346):0.0009270255,((((KEXV01015506|BR|ST_NA|Cluster_NA|2015/01/01:0.0313728224,(KEXV01045987|BR|ST_NA|Cluster_NA|2017/01/01:0.0109075781,KEXV01046385|BR|ST_NA|Cluster_NA|2017/01/01:0.0083452324):0.0176235571):0.0087060920,KEXV01044530|BR|ST_NA|Cluster_NA|2016/01/01:0.0336345929):0.0048367574,MK580180|US|ST_NA|Cluster_NA|2017/01/01:0.0366422111):0.0025554903,KEXV01043644|BR|ST_NA|Cluster_NA|2016/01/01:0.0270381272):0.0018095571):0.0013409010,(KEXV01038819|BR|ST_NA|Cluster_NA|2016/01/01:0.0122559734,(((MF455879|US|ST_NA|Cluster_NA|2011/01/01:0.0275928411,MF456806|US|ST_NA|Cluster_NA|2015/01/01:0.0272255205):0.0049951469,E3762-RMH|MEX|ST_3|Cluster_NA|2017/01/01:0.0188141106):0.0014388588,((MH354869|US|ST_NA|Cluster_NA|2013/01/01:0.0139703595,KY037058|US|ST_NA|Cluster_NA|2012/01/01:0.0177814512):0.0064512401,((E3614-MGCO|MEX|ST_3|Cluster_NA|2017/01/01:0.0066440644,E3616-NRM|MEX|ST_3|Cluster_NA|2017/01/01:0.0021254894):0.0134307245,(E4494-AOR|MEX|ST_3|Cluster_NA|2017/01/01:0.0097304286,E6092-CESA|MEX|ST_3|Cluster_NA|2018/01/01:0.0046234630):0.0202200336):0.0074056630):0.0111706538):0.0042908231):0.0022036443):0.0000064022,((((KEXV01007112|BR|ST_NA|Cluster_NA|2014/01/01:0.0229676600,((KEXV01008581|BR|ST_NA|Cluster_NA|2015/01/01:0.0126899206,(KEXV01008773|BR|ST_NA|Cluster_NA|2015/01/01:0.0431183232,KEXV01038823|BR|ST_NA|Cluster_NA|2016/01/01:0.0321459921):0.0078191527):0.0077430909,(((((((KEXV01008634|BR|ST_NA|Cluster_NA|2015/01/01:0.0210539774,(((KEXV01008680|BR|ST_NA|Cluster_NA|2015/01/01:0.0485247929,KEXV01033646|BR|ST_NA|Cluster_NA|2017/01/01:0.0280472065):0.0007367215,KEXV01034697|BR|ST_NA|Cluster_NA|2016/01/01:0.0259250182):0.0033167102,((KEXV01008776|BR|ST_NA|Cluster_NA|2015/01/01:0.0016900957,KEXV01039394|BR|ST_NA|Cluster_NA|2017/01/01:0.0110452919):0.0223368848,KEXV01045316|BR|ST_NA|Cluster_NA|2017/01/01:0.0166670481):0.0012978530):0.0021777739):0.0013075023,(((KEXV01008821|BR|ST_NA|Cluster_NA|2015/01/01:0.0245622431,KEXV01008822|BR|ST_NA|Cluster_NA|2015/01/01:0.0139053072):0.0053602388,KEXV01009027|BR|ST_NA|Cluster_NA|2015/01/01:0.0246217580):0.0071268777,(KEXV01032835|BR|ST_NA|Cluster_NA|2016/01/01:0.0256197403,KEXV01039160|BR|ST_NA|Cluster_NA|2017/01/01:0.0111010068):0.0051941360):0.0000065961):0.0005315694,((((KEXV01015762|BR|ST_NA|Cluster_NA|2015/01/01:0.0241375605,KEXV01039198|BR|ST_NA|Cluster_NA|2017/01/01:0.0162509510):0.0040627478,KEXV01039698|BR|ST_NA|Cluster_NA|2017/01/01:0.0273072470):0.0014155617,((KEXV01035414|BR|ST_NA|Cluster_NA|2017/01/01:0.0522677652,(KEXV01039020|BR|ST_NA|Cluster_NA|2016/01/01:0.0067627603,KEXV01039585|BR|ST_NA|Cluster_NA|2017/01/01:0.0246254838):0.0134155740):0.0043186356,KEXV01038871|BR|ST_NA|Cluster_NA|2016/01/01:0.0178778043):0.0026586478):0.0012978728,KEXV01038586|BR|ST_NA|Cluster_NA|2016/01/01:0.0115523588):0.0032037448):0.0009120224,KEXV01039053|BR|ST_NA|Cluster_NA|2017/01/01:0.0137755779):0.0000065826,KEXV01039545|BR|ST_NA|Cluster_NA|2017/01/01:0.0158508102):0.0023973853,KEXV01008811|BR|ST_NA|Cluster_NA|2015/01/01:0.0233920015):0.0000059012,(((KEXV01038487|BR|ST_NA|Cluster_NA|2016/01/01:0.0158276188,KEXV01038540|BR|ST_NA|Cluster_NA|2016/01/01:0.0128206256):0.0025218607,KX357274|BR|ST_NA|Cluster_NA|2013/01/01:0.0168920975):0.0082326412,KEXV01039421|BR|ST_NA|Cluster_NA|2017/01/01:0.0173317904):0.0044450962):0.0002869089):0.0011073688):0.0007380799,((((KEXV01008597|BR|ST_NA|Cluster_NA|2015/01/01:0.0252135649,KEXV01031310|BR|ST_NA|Cluster_NA|2015/01/01:0.0363812139):0.0121093970,(KEXV01037462|BR|ST_NA|Cluster_NA|2016/01/01:0.0303850288,KEXV01039083|BR|ST_NA|Cluster_NA|2017/01/01:0.0197642365):0.0041802804):0.0018702969,KEXV01036862|BR|ST_NA|Cluster_NA|2016/01/01:0.0160668625):0.0010359332,(KF700964|BR|ST_NA|Cluster_NA|2011/01/01:0.0166318260,KF700989|BR|ST_NA|Cluster_NA|2012/01/01:0.0080679172):0.0068245522):0.0042157230):0.0010065316,(((KEXV01008214|BR|ST_NA|Cluster_NA|2014/01/01:0.0261425838,KEXV01039342|BR|ST_NA|Cluster_NA|2017/01/01:0.0454727141):0.0055378388,(KEXV01008263|BR|ST_NA|Cluster_NA|2014/01/01:0.0246458761,KEXV01036727|BR|ST_NA|Cluster_NA|2016/01/01:0.0353514704):0.0080031981):0.0029028456,((KEXV01008231|BR|ST_NA|Cluster_NA|2014/01/01:0.0163160655,(KEXV01009070|BR|ST_NA|Cluster_NA|2015/01/01:0.0022463791,KEXV01039027|BR|ST_NA|Cluster_NA|2016/01/01:0.0127921702):0.0227858041):0.0084702242,KEXV01038851|BR|ST_NA|Cluster_NA|2016/01/01:0.0237844064):0.0000075196):0.0007146459):0.0045328291,KEXV01046110|BR|ST_NA|Cluster_NA|2017/01/01:0.0181384882):0.0023123523):0.0022495986):0.0000075742):0.0000056389,(((((((CEC-21-2998|MEX|ST_1|Cluster_NA|2021/03/18:0.0249165609,((E2279-ALHG|MEX|ST_3|Cluster_NA|2015/01/01:0.0060975101,E2280-ATV|MEX|ST_3|Cluster_NA|2015/01/01:0.0006876042):0.0236613830,E2337-ATM|MEX|ST_3|Cluster_NA|2015/01/01:0.0162363821):0.0158532983):0.0011574669,((KEXV01002760|BR|ST_NA|Cluster_NA|2015/01/01:0.0250098489,MF456911|US|ST_NA|Cluster_NA|2011/01/01:0.0160884015):0.0031673503,((KEXV01038351|BR|ST_NA|Cluster_NA|2016/01/01:0.0283601434,KEXV01039778|BR|ST_NA|Cluster_NA|2017/01/01:0.0355872038):0.0047889689,KEXV01039327|BR|ST_NA|Cluster_NA|2017/01/01:0.0231979840):0.0075355019):0.0022078776):0.0000068566,KY190193|US|ST_NA|Cluster_NA|2011/01/01:0.0098007097):0.0012759437,(((KC470342|US|ST_NA|Cluster_NA|2011/01/01:0.0431837557,KY579680|US|ST_NA|Cluster_NA|2012/01/01:0.0191631116):0.0021001724,MG942619|US|ST_NA|Cluster_NA|2012/01/01:0.0154651302):0.0026152076,(((KEXV01034724|BR|ST_NA|Cluster_NA|2016/01/01:0.0288017331,MG943390|US|ST_NA|Cluster_NA|2015/01/01:0.0290318644):0.0067746412,OM205928|US|ST_NA|Cluster_NA|2019/01/01:0.0189885082):0.0066415868,(MG943687|US|ST_NA|Cluster_NA|2016/01/01:0.0223570873,((MH354572|US|ST_NA|Cluster_NA|2012/01/01:0.0131356754,MH354649|US|ST_NA|Cluster_NA|2011/01/01:0.0180851533):0.0055000016,MK922790|US|ST_NA|Cluster_NA|2018/01/01:0.0238081594):0.0035985401):0.0010914478):0.0013162637):0.0008519375):0.0025480015,((KEXV01044674|BR|ST_NA|Cluster_NA|2016/01/01:0.0288890005,MG943337|US|ST_NA|Cluster_NA|2015/01/01:0.0177938273):0.0065161159,MH897916|US|ST_NA|Cluster_NA|2012/01/01:0.0256184615):0.0032039315):0.0005021378,((((((KY190212|US|ST_NA|Cluster_NA|2014/01/01:0.0024714293,MG943740|US|ST_NA|Cluster_NA|2016/01/01:0.0049118937):0.0008889730,(MG942587|US|ST_NA|Cluster_NA|2012/01/01:0.0040410467,(MG942609|US|ST_NA|Cluster_NA|2012/01/01:0.0024211701,MG943131|US|ST_NA|Cluster_NA|2014/01/01:0.0016304974):0.0008046292):0.0000027755):0.0015762449,(((MG943502|US|ST_NA|Cluster_NA|2016/01/01:0.0009903898,MG943655|US|ST_NA|Cluster_NA|2016/01/01:0.0030884736):0.0024015851,MG943770|US|ST_NA|Cluster_NA|2016/01/01:0.0000058488):0.0023809027,MG943757|US|ST_NA|Cluster_NA|2016/01/01:0.0054356150):0.0033684296):0.0000067460,((MG943035|US|ST_NA|Cluster_NA|2014/01/01:0.0009066340,MK922921|US|ST_NA|Cluster_NA|2018/01/01:0.0055316378):0.0008480934,MG943389|US|ST_NA|Cluster_NA|2015/01/01:0.0034546560):0.0015159724):0.0216573977,MF456302|US|ST_NA|Cluster_NA|2011/01/01:0.0246113294):0.0049625358,(((MG942196|US|ST_NA|Cluster_NA|2011/01/01:0.0154235181,MH352948|US|ST_NA|Cluster_NA|2011/01/01:0.0045190564):0.0075257834,MH354489|US|ST_NA|Cluster_NA|2011/01/01:0.0304834844):0.0142076002,(E4523-JLEN|MEX|ST_3|Cluster_NA|2017/01/01:0.0403275181,H-1358-AAR|HON|ST_NA|Cluster_NA|2015/01/01:0.0355253333):0.0002871009):0.0026319492):0.0027338882):0.0000065961,(((((KEXV01012155|BR|ST_NA|Cluster_NA|2015/01/01:0.0139687014,KEXV01035820|BR|ST_NA|Cluster_NA|2017/01/01:0.0110886613):0.0185411552,(KEXV01033690|BR|ST_NA|Cluster_NA|2017/01/01:0.0107662611,KEXV01033745|BR|ST_NA|Cluster_NA|2017/01/01:0.0074650501):0.0383924525):0.0082416174,(KEXV01041305|BR|ST_NA|Cluster_NA|2017/01/01:0.0275572522,OR736900|US|ST_NA|Cluster_NA|2012/01/01:0.0251315563):0.0047755058):0.0000074384,(MG942352|US|ST_NA|Cluster_NA|2012/01/01:0.0100469505,(MG942647|US|ST_NA|Cluster_NA|2013/01/01:0.0206541100,(MH354348|US|ST_NA|Cluster_NA|2011/01/01:0.0053330151,MH354693|US|ST_NA|Cluster_NA|2012/01/01:0.0031627895):0.0249964542):0.0052555558):0.0016635049):0.0022144551,(((KEXV01016026|BR|ST_NA|Cluster_NA|2015/01/01:0.0026092189,KEXV01016142|BR|ST_NA|Cluster_NA|2015/01/01:0.0183248429):0.0111431823,KU678113|US|ST_NA|Cluster_NA|2013/01/01:0.0223367074):0.0032381880,MH353378|US|ST_NA|Cluster_NA|2015/01/01:0.0268465081):0.0020699157):0.0035265242):0.0021445910):0.0003741742,(((((((((KEXV01007665|BR|ST_NA|Cluster_NA|2014/01/01:0.0000027755,KEXV01008704|BR|ST_NA|Cluster_NA|2015/01/01:0.0021603536):0.0000027755,KY581418|BR|ST_NA|Cluster_NA|2014/01/01:0.0000027755):0.0021931032,MK817415|CU|ST_NA|Cluster_NA|2017/01/01:0.0065201387):0.0006763247,((((KEXV01008918|BR|ST_NA|Cluster_NA|2015/01/01:0.0000027755,((((KEXV01008925|BR|ST_NA|Cluster_NA|2015/01/01:0.0091091337,KEXV01009324|BR|ST_NA|Cluster_NA|2015/01/01:0.0147838855):0.0000065826,KEXV01009327|BR|ST_NA|Cluster_NA|2015/01/01:0.0009316550):0.0000027755,KEXV01009088|BR|ST_NA|Cluster_NA|2015/01/01:0.0000027755):0.0000027755,KEXV01009082|BR|ST_NA|Cluster_NA|2015/01/01:0.0009228466):0.0000027755):0.0000027755,KEXV01008926|BR|ST_NA|Cluster_NA|2015/01/01:0.0018863582):0.0000027755,KEXV01009131|BR|ST_NA|Cluster_NA|2015/01/01:0.0018469496):0.0019039822,(((((((MF455886|US|ST_NA|Cluster_NA|2011/01/01:0.0259175237,(E0840-IMM|MEX|ST_2|Cluster_NA|2013/01/01:0.0245770585,E0846-RSB|MEX|ST_3|Cluster_NA|2013/01/01:0.0027802514):0.0234134061):0.0052143807,E0915-MCS|MEX|ST_2|Cluster_NA|2013/01/01:0.0223956633):0.0027029438,(E0666-LAAG|MEX|ST_3|Cluster_NA|2012/01/01:0.0211425831,E0960-MAEAS|MEX|ST_1|Cluster_NA|2013/01/01:0.0236306242):0.0021684080):0.0010278282,E0836-RAVM|MEX|ST_3|Cluster_NA|2013/01/01:0.0247641464):0.0011992626,E0649-PHP|MEX|ST_1|Cluster_NA|2012/01/01:0.0168887493):0.0022998708,(E0643-IGS|MEX|ST_3|Cluster_NA|2012/01/01:0.0158278293,E0697-DCR|MEX|ST_3|Cluster_NA|2012/01/01:0.0398210661):0.0010573210):0.0011073148,((E0647-PGG|MEX|ST_1|Cluster_NA|2012/01/01:0.0151578551,E0839-MAAR|MEX|ST_1|Cluster_NA|2013/01/01:0.0158993191):0.0007480774,(E0693-MPC|MEX|ST_3|Cluster_NA|2012/01/01:0.0081241036,E0813-FAD|MEX|ST_3|Cluster_NA|2013/01/01:0.0196649300):0.0029305055):0.0000072730):0.0007101159):0.0020807703):0.0015409383,((((KEXV01039124|BR|ST_NA|Cluster_NA|2017/01/01:0.0182594004,(KEXV01039767|BR|ST_NA|Cluster_NA|2017/01/01:0.0254036881,(MG943561|US|ST_NA|Cluster_NA|2016/01/01:0.0040425096,MG943625|US|ST_NA|Cluster_NA|2016/01/01:0.0147890152):0.0128958741):0.0043416107):0.0025787946,MH353751|US|ST_NA|Cluster_NA|2012/01/01:0.0181049382):0.0001570944,((KY579742|US|ST_NA|Cluster_NA|2012/01/01:0.0029337263,MH355188|US|ST_NA|Cluster_NA|2014/01/01:0.0202108129):0.0218498466,(MH355253|US|ST_NA|Cluster_NA|2015/01/01:0.0383317990,MK580205|US|ST_NA|Cluster_NA|2017/01/01:0.0259300066):0.0034803354):0.0000055666):0.0023438295,((MF455552|US|ST_NA|Cluster_NA|2012/01/01:0.0000027755,MF456417|US|ST_NA|Cluster_NA|2011/01/01:0.0039445049):0.0183312955,MK580227|US|ST_NA|Cluster_NA|2017/01/01:0.0101594292):0.0021460679):0.0000762407):0.0019888140,(((((KEXV01016145|BR|ST_NA|Cluster_NA|2015/01/01:0.0451496398,MH354310|US|ST_NA|Cluster_NA|2011/01/01:0.0304701083):0.0096578246,((KEXV01045900|BR|ST_NA|Cluster_NA|2017/01/01:0.0371835408,MH355035|US|ST_NA|Cluster_NA|2015/01/01:0.0320205917):0.0044119080,MF456935|US|ST_NA|Cluster_NA|2011/01/01:0.0116650966):0.0034548846):0.0019918470,((MG942101|US|ST_NA|Cluster_NA|2011/01/01:0.0280619557,E2901-LECC|MEX|ST_3|Cluster_NA|2016/01/01:0.0478497140):0.0036162646,E3640-JAM|MEX|ST_3|Cluster_NA|2017/01/01:0.0297545807):0.0048749211):0.0000027755,(((KEXV01031867|BR|ST_NA|Cluster_NA|2017/01/01:0.0430356145,(KEXV01046806|BR|ST_NA|Cluster_NA|2017/01/01:0.0345226539,ON423244|BR|ST_NA|Cluster_NA|2013/01/01:0.0226203967):0.0066830404):0.0063101822,KEXV01043560|BR|ST_NA|Cluster_NA|2016/01/01:0.0208941596):0.0051810848,(KY034796|US|ST_NA|Cluster_NA|2012/01/01:0.0206044792,((E1394-ABUT|MEX|ST_3|Cluster_NA|2014/01/01:0.0000027755,H-0521-EMGJ|HON|ST_NA|Cluster_NA|2013/01/01:0.0000027755):0.0131777573,H-1072-EIAF|HON|ST_NA|Cluster_NA|2015/01/01:0.0291645959):0.0193648410):0.0042785993):0.0017358208):0.0024869892,(MH353562|US|ST_NA|Cluster_NA|2011/01/01:0.0133447018,KY034871|US|ST_NA|Cluster_NA|2011/01/01:0.0184274000):0.0014868053):0.0011378719):0.0007033237,(((((((((KEXV01029547|BR|ST_NA|Cluster_NA|2015/01/01:0.0214957310,KEXV01033132|BR|ST_NA|Cluster_NA|2017/01/01:0.0265471345):0.0044531394,KEXV01032130|BR|ST_NA|Cluster_NA|2016/01/01:0.0277424647):0.0017272022,KEXV01032964|BR|ST_NA|Cluster_NA|2016/01/01:0.0081976265):0.0180585840,KY035738|US|ST_NA|Cluster_NA|2011/01/01:0.0295667134):0.0024030465,((E0329-FATM|MEX|ST_3|Cluster_NA|2012/01/01:0.0135322178,E0330-AVH|MEX|ST_3|Cluster_NA|2012/01/01:0.0066549398):0.0065021092,E2500-NGR|MEX|ST_3|Cluster_NA|2015/01/01:0.0336210056):0.0053702486):0.0031368306,(MF456439|US|ST_NA|Cluster_NA|2011/01/01:0.0271652625,MK922738|US|ST_NA|Cluster_NA|2018/01/01:0.0181180421):0.0000077545):0.0011974436,(KU678025|US|ST_NA|Cluster_NA|2014/01/01:0.0219615229,(MG941951|US|ST_NA|Cluster_NA|2011/01/01:0.0230076123,MK922668|US|ST_NA|Cluster_NA|2018/01/01:0.0168353050):0.0034412532):0.0044320825):0.0015868032,(((MG942496|US|ST_NA|Cluster_NA|2012/01/01:0.0034167326,MG943145|US|ST_NA|Cluster_NA|2014/01/01:0.0079241576):0.0131456606,E6725-GGV|MEX|ST_3|Cluster_NA|2018/01/01:0.0307479735):0.0061370652,KY035029|US|ST_NA|Cluster_NA|2012/01/01:0.0222587986):0.0033093009):0.0036005599,(((MF455766|US|ST_NA|Cluster_NA|2011/01/01:0.0094976991,(MF456135|US|ST_NA|Cluster_NA|2011/01/01:0.0152011798,MF456551|US|ST_NA|Cluster_NA|2012/01/01:0.0141344805):0.0000065898):0.0045863241,MF456516|US|ST_NA|Cluster_NA|2012/01/01:0.0218459142):0.0067045689,(((MG196653|US|ST_NA|Cluster_NA|2012/01/01:0.0278317006,(MH355054|US|ST_NA|Cluster_NA|2014/01/01:0.0037612866,MH355138|US|ST_NA|Cluster_NA|2015/01/01:0.0030326732):0.0138128334):0.0107819919,MH354908|US|ST_NA|Cluster_NA|2013/01/01:0.0275006667):0.0039433676,(MG942452|US|ST_NA|Cluster_NA|2012/01/01:0.0075102833,(MG942897|US|ST_NA|Cluster_NA|2014/01/01:0.0031861382,MG943362|US|ST_NA|Cluster_NA|2015/01/01:0.0009816306):0.0043991580):0.0070367983):0.0008741360):0.0010425676):0.0009880710):0.0005850161,(((((((KEXV01015763|BR|ST_NA|Cluster_NA|2015/01/01:0.0217174483,KEXV01045764|BR|ST_NA|Cluster_NA|2017/01/01:0.0253314903):0.0067931297,KEXV01015971|BR|ST_NA|Cluster_NA|2015/01/01:0.0351709431):0.0044435124,KEXV01043407|BR|ST_NA|Cluster_NA|2016/01/01:0.0367262331):0.0000058782,((((((((KEXV01029275|BR|ST_NA|Cluster_NA|2015/01/01:0.0344873195,KEXV01029392|BR|ST_NA|Cluster_NA|2016/01/01:0.0242338202):0.0117232640,KEXV01029304|BR|ST_NA|Cluster_NA|2015/01/01:0.0186084143):0.0016889317,(((KEXV01031537|BR|ST_NA|Cluster_NA|2016/01/01:0.0134609285,KEXV01039057|BR|ST_NA|Cluster_NA|2017/01/01:0.0249648256):0.0008649651,(KEXV01031686|BR|ST_NA|Cluster_NA|2016/01/01:0.0097601240,KEXV01037668|BR|ST_NA|Cluster_NA|2016/01/01:0.0193421636):0.0104149141):0.0055450591,KEXV01031747|BR|ST_NA|Cluster_NA|2017/01/01:0.0102788307):0.0000065898):0.0017757565,KEXV01029348|BR|ST_NA|Cluster_NA|2015/01/01:0.0114618869):0.0000058771,KEXV01031772|BR|ST_NA|Cluster_NA|2017/01/01:0.0273338190):0.0010965159,(KEXV01031780|BR|ST_NA|Cluster_NA|2017/01/01:0.0337953695,((KEXV01040180|BR|ST_NA|Cluster_NA|2017/01/01:0.0120256273,KX443046|BR|ST_NA|Cluster_NA|2013/01/01:0.0109764965):0.0078066421,MW545379|BR|ST_NA|Cluster_NA|2018/01/01:0.0305612977):0.0017414985):0.0000071046):0.0101920594,KEXV01031892|BR|ST_NA|Cluster_NA|2017/01/01:0.0309315214):0.0109272748,KEXV01039104|BR|ST_NA|Cluster_NA|2017/01/01:0.1015012966):0.0039467211):0.0024884158,(((KEXV01039070|BR|ST_NA|Cluster_NA|2017/01/01:0.0261870951,KEXV01039700|BR|ST_NA|Cluster_NA|2017/01/01:0.0207826914):0.0169348878,KEXV01039611|BR|ST_NA|Cluster_NA|2017/01/01:0.0445869308):0.0077532019,MH328218|PR|ST_NA|Cluster_NA|2016/01/01:0.0293900110):0.0004303177):0.0040427502,(((((KEXV01037533|BR|ST_NA|Cluster_NA|2016/01/01:0.0253904560,(KEXV01045554|BR|ST_NA|Cluster_NA|2017/01/01:0.0155656110,KY549849|BR|ST_NA|Cluster_NA|2011/01/01:0.0062220707):0.0106451327):0.0025631908,KEXV01045721|BR|ST_NA|Cluster_NA|2017/01/01:0.0126369832):0.0109499197,E6851-HCR|MEX|ST_3|Cluster_NA|2018/01/01:0.0479553986):0.0065895530,MH834258|US|ST_NA|Cluster_NA|2013/01/01:0.0142422523):0.0037879801,(KEXV01038387|BR|ST_NA|Cluster_NA|2016/01/01:0.0383854363,H-1020-JWP|HON|ST_NA|Cluster_NA|2015/01/01:0.0368944958):0.0000057427):0.0000068471):0.0019030226,((((KEXV01044465|BR|ST_NA|Cluster_NA|2016/01/01:0.0129134746,KEXV01045372|BR|ST_NA|Cluster_NA|2017/01/01:0.0040618093):0.0134600544,(E3067-OGC|MEX|ST_3|Cluster_NA|2016/01/01:0.0071098194,E3486-GTC|MEX|ST_3|Cluster_NA|2017/01/01:0.0102381459):0.0234584163):0.0064420852,MH355536|US|ST_NA|Cluster_NA|2013/01/01:0.0263738141):0.0031797294,KT998245|GF|ST_NA|Cluster_NA|2011/01/01:0.0188231796):0.0013912929):0.0027378324):0.0006700219,(((((KEXV01012476|BR|ST_NA|Cluster_NA|2015/01/01:0.0254907150,MH354375|US|ST_NA|Cluster_NA|2012/01/01:0.0226717476):0.0021988757,MH355105|US|ST_NA|Cluster_NA|2015/01/01:0.0389211606):0.0020330256,(((((KEXV01014531|BR|ST_NA|Cluster_NA|2014/01/01:0.0133243944,((KEXV01035398|BR|ST_NA|Cluster_NA|2017/01/01:0.0082667798,KX357290|BR|ST_NA|Cluster_NA|2014/01/01:0.0087326274):0.0050129659,KEXV01038672|BR|ST_NA|Cluster_NA|2016/01/01:0.0075170257):0.0073694961):0.0000065826,(KEXV01042366|BR|ST_NA|Cluster_NA|2017/01/01:0.0260597501,KEXV01044925|BR|ST_NA|Cluster_NA|2017/01/01:0.0132203713):0.0098814779):0.0135964293,KEXV01015749|BR|ST_NA|Cluster_NA|2015/01/01:0.0311185177):0.0096681137,KEXV01046524|BR|ST_NA|Cluster_NA|2017/01/01:0.0479824453):0.0093715560,((KEXV01033522|BR|ST_NA|Cluster_NA|2016/01/01:0.0326721177,E6976-JDJLG|MEX|ST_3|Cluster_NA|2018/01/01:0.0268726327):0.0076743833,(((KEXV01038863|BR|ST_NA|Cluster_NA|2016/01/01:0.0379638203,KM851194|BR|ST_NA|Cluster_NA|2012/01/01:0.0410413891):0.0034186905,E4239-JMTC|MEX|ST_3|Cluster_NA|2017/01/01:0.0214651385):0.0058794799,(MG943123|US|ST_NA|Cluster_NA|2014/01/01:0.0314533212,((MG943461|US|ST_NA|Cluster_NA|2015/01/01:0.0007913157,MG943621|US|ST_NA|Cluster_NA|2016/01/01:0.0000027755):0.0094973583,MK922761|US|ST_NA|Cluster_NA|2018/01/01:0.0054012558):0.0196282632):0.0044516427):0.0002048687):0.0000065894):0.0017122228):0.0011702214,((MF457016|US|ST_NA|Cluster_NA|2011/01/01:0.0160056450,(MG942750|US|ST_NA|Cluster_NA|2013/01/01:0.0166862367,MK922767|US|ST_NA|Cluster_NA|2018/01/01:0.0120694551):0.0117850814):0.0037538383,MK922706|US|ST_NA|Cluster_NA|2018/01/01:0.0241208808):0.0011971443):0.0022519788,(((((((((KEXV01015934|BR|ST_NA|Cluster_NA|2015/01/01:0.0015374834,(KEXV01016356|BR|ST_NA|Cluster_NA|2015/01/01:0.0046649576,KEXV01038223|BR|ST_NA|Cluster_NA|2017/01/01:0.0085563618):0.0048578342):0.0149446824,KEXV01038633|BR|ST_NA|Cluster_NA|2016/01/01:0.0158272498):0.0012010363,((KEXV01042862|BR|ST_NA|Cluster_NA|2015/01/01:0.0078277516,KEXV01045635|BR|ST_NA|Cluster_NA|2017/01/01:0.0164654722):0.0173769471,KEXV01046794|BR|ST_NA|Cluster_NA|2017/01/01:0.0115952464):0.0000056389):0.0028171907,KEXV01045489|BR|ST_NA|Cluster_NA|2017/01/01:0.0125611824):0.0017064711,KEXV01015946|BR|ST_NA|Cluster_NA|2015/01/01:0.0170228667):0.0264331208,E3406-ALEV|MEX|ST_3|Cluster_NA|2017/01/01:0.0253499942):0.0066882997,MF456048|US|ST_NA|Cluster_NA|2015/01/01:0.0079466544):0.0012797085,((KEXV01032498|BR|ST_NA|Cluster_NA|2017/01/01:0.0484891711,MH354668|US|ST_NA|Cluster_NA|2011/01/01:0.0301300989):0.0042316903,KJ598558|US|ST_NA|Cluster_NA|2012/01/01:0.0307031995):0.0051226635):0.0051184447,(((((KEXV01039465|BR|ST_NA|Cluster_NA|2017/01/01:0.0436757024,KEXV01039928|BR|ST_NA|Cluster_NA|2016/01/01:0.0331773240):0.0026559438,KEXV01046157|BR|ST_NA|Cluster_NA|2017/01/01:0.0456644894):0.0012683427,KEXV01046330|BR|ST_NA|Cluster_NA|2017/01/01:0.0311984219):0.0074019261,N-112-MSFP|NIC|ST_NA|Cluster_NA|2012/01/01:0.0151780063):0.0063431797,((((MG943370|US|ST_NA|Cluster_NA|2015/01/01:0.0101425911,MK922780|US|ST_NA|Cluster_NA|2018/01/01:0.0000081722):0.0015857501,MG943679|US|ST_NA|Cluster_NA|2016/01/01:0.0084081097):0.0327748555,(E4026-KPIA|MEX|ST_3|Cluster_NA|2017/01/01:0.0117691772,(H-0167-YMCM|HON|ST_NA|Cluster_NA|2013/01/01:0.0198645872,H-0883-KCC|HON|ST_NA|Cluster_NA|2014/01/01:0.0075312097):0.0058894636):0.0168872664):0.0029423747,(((E0281-MLDC|MEX|ST_3|Cluster_NA|2012/01/01:0.0069287486,E3202-JMHN|MEX|ST_3|Cluster_NA|2017/01/01:0.0005168487):0.0128923152,E0722-JJCL|MEX|ST_3|Cluster_NA|2012/01/01:0.0000065717):0.0231290321,E0720-GDA|MEX|ST_3|Cluster_NA|2012/01/01:0.0091392436):0.0138107907):0.0008501707):0.0000070833):0.0000070340):0.0007762021):0.0006427491):0.0009342629):0.0003584637):0.0000065898,(((((((((((((((((CEC-19-0010|MEX|ST_1|Cluster_NA|2019/07/17:0.0136902075,E2180-OCA|MEX|ST_1|Cluster_NA|2015/01/01:0.0091867193):0.0011448364,CEC-21-5012|MEX|ST_2|Cluster_NA|2021/09/28:0.0151442353):0.0052212741,E5059-NDM|MEX|ST_1|Cluster_NA|2017/01/01:0.0051540658):0.0169540435,CEC-19-0396|MEX|ST_2|Cluster_NA|2019/09/27:0.0315993729):0.0013462936,MK922893|US|ST_NA|Cluster_NA|2018/01/01:0.0271586600):0.0011852548,((((((CEC-19-0854|MEX|ST_1|Cluster_NA|2019/11/20:0.0021368122,CEC-22-7610|MEX|ST_1|Cluster_NA|2022/05/19:0.0011540001):0.0005684147,CEC-21-4236|MEX|ST_1|Cluster_NA|2021/07/08:0.0053642894):0.0080740767,E4819-EGH|MEX|ST_3|Cluster_NA|2017/01/01:0.0066261552):0.0090225192,(G-1488|GUA|ST_NA|Cluster_NA|2015/01/01:0.0043695679,G-1909-AFS|GUA|ST_NA|Cluster_NA|2016/01/01:0.0048004108):0.0127096882):0.0144831723,((CEC-21-3498|MEX|ST_2|Cluster_NA|2021/04/28:0.0260774586,E1301-MMS|MEX|ST_3|Cluster_NA|2013/01/01:0.0295431826):0.0000080435,E5464-GGE|MEX|ST_3|Cluster_NA|2017/01/01:0.0154705585):0.0101687356):0.0048965294,E0655-FDP|MEX|ST_1|Cluster_NA|2012/01/01:0.0275498027):0.0028629644):0.0000043049,((((CEC-20-2169|MEX|ST_2|Cluster_NA|2020/12/03:0.0108210858,CEC-22-9349|MEX|ST_2|Cluster_NA|2022/10/20:0.0084175543):0.0244256325,(E5470-JALR|MEX|ST_3|Cluster_NA|2017/01/01:0.0165549904,H-1399-JAE|HON|ST_NA|Cluster_NA|2015/01/01:0.0294532646):0.0112702539):0.0072832572,(CEC-22-6768|MEX|ST_2|Cluster_NA|2022/03/11:0.0377058465,E2147-DVB|MEX|ST_3|Cluster_NA|2015/01/01:0.0296659920):0.0080481470):0.0022866138,((CEC-21-3655|MEX|ST_2|Cluster_NA|2021/05/18:0.0177147183,(CEC-22-8828|MEX|ST_1|Cluster_NA|2022/09/01:0.0141651242,E3986-DAA|MEX|ST_3|Cluster_NA|2017/01/01:0.0143544573):0.0055399987):0.0174246932,(CEC-21-5923|MEX|ST_1|Cluster_NA|2021/12/14:0.0313569000,(E0326-MART|MEX|ST_3|Cluster_NA|2012/01/01:0.0062424412,E1061-MGMF|MEX|ST_3|Cluster_NA|2013/01/01:0.0160879339):0.0039731678):0.0081451092):0.0094353867):0.0019028445):0.0013645275,((((((((((((((CEC-19-0387|MEX|ST_2|Cluster_NA|2019/09/25:0.0021560576,CEC-19-0520|MEX|ST_2|Cluster_NA|2019/10/09:0.0014725082):0.0108256847,(CEC-21-2503|MEX|ST_1|Cluster_NA|2021/01/28:0.0030866432,CEC-22-6613|MEX|ST_1|Cluster_NA|2022/02/25:0.0142912127):0.0061431597):0.0000901297,((CEC-20-2189|MEX|ST_1|Cluster_NA|2020/12/03:0.0003771819,(CEC-21-5607|MEX|ST_1|Cluster_NA|2021/11/17:0.0000027755,CEC-22-6030|MEX|ST_1|Cluster_NA|2022/01/07:0.0028640701):0.0022797220):0.0046572173,CEC-21-4451|MEX|ST_1|Cluster_NA|2021/08/03:0.0029067446):0.0065982722):0.0009464662,(CEC-19-0627|MEX|ST_1|Cluster_NA|2019/10/23:0.0041510492,CEC-22-8675|MEX|ST_2|Cluster_NA|2022/08/18:0.0043277473):0.0080043339):0.0005928001,CEC-21-3501|MEX|ST_1|Cluster_NA|2021/04/30:0.0148524240):0.0003192563,CEC-20-2274|MEX|ST_1|Cluster_NA|2020/12/14:0.0071765559):0.0020959813,CEC-21-3187|MEX|ST_1|Cluster_NA|2021/04/06:0.0098772680):0.0018441746,CEC-22-6711|MEX|ST_1|Cluster_NA|2022/03/07:0.0083914584):0.0321416467,(CEC-20-1617|MEX|ST_1|Cluster_NA|2020/10/06:0.0124103324,(CEC-22-6283|MEX|ST_2|Cluster_NA|2022/01/28:0.0011089101,CEC-22-9746|MEX|ST_1|Cluster_NA|2022/12/02:0.0087333093):0.0050761638):0.0155919115):0.0087732587,E0452-JAMD|MEX|ST_1|Cluster_NA|2012/01/01:0.0352402688):0.0031538539,((KEXV01033127|BR|ST_NA|Cluster_NA|2017/01/01:0.0340907113,(KEXV01033217|BR|ST_NA|Cluster_NA|2017/01/01:0.0047444660,KEXV01033258|BR|ST_NA|Cluster_NA|2017/01/01:0.0010750863):0.0150083986):0.0189471842,(KEXV01041263|BR|ST_NA|Cluster_NA|2017/01/01:0.0302262302,KEXV01045488|BR|ST_NA|Cluster_NA|2017/01/01:0.0333549815):0.0034419451):0.0034234163):0.0000065237,MF456096|US|ST_NA|Cluster_NA|2013/01/01:0.0199189507):0.0021767259,(E0420-ENH|MEX|ST_1|Cluster_NA|2012/01/01:0.0399837107,(E1658-KGV|MEX|ST_3|Cluster_NA|2014/01/01:0.0007269304,E2250-KMGV|MEX|ST_3|Cluster_NA|2015/01/01:0.0000027755):0.0348892495):0.0055299313):0.0016254390,(((((((CEC-20-1872|MEX|ST_2|Cluster_NA|2020/10/28:0.0050808143,CEC-21-5164|MEX|ST_1|Cluster_NA|2021/10/11:0.0076020769):0.0017088119,CEC-22-8618|MEX|ST_1|Cluster_NA|2022/08/15:0.0080083641):0.0260625204,KEXV01045354|BR|ST_NA|Cluster_NA|2017/01/01:0.0387071248):0.0071558884,((((E5796-ADLG|MEX|ST_3|Cluster_NA|2017/01/01:0.0025339368,E6143-LEHG|MEX|ST_3|Cluster_NA|2018/01/01:0.0184992894):0.0257546957,G-0983|GUA|ST_NA|Cluster_NA|2013/01/01:0.0179924061):0.0037389680,(E6240-LGB|MEX|ST_3|Cluster_NA|2018/01/01:0.0029921061,E6246-LANR|MEX|ST_3|Cluster_NA|2018/01/01:0.0124283964):0.0305832713):0.0039783541,(E5983-JCS|MEX|ST_3|Cluster_NA|2018/01/01:0.0182318478,E6894-MJAC|MEX|ST_3|Cluster_NA|2018/01/01:0.0376983386):0.0093931130):0.0040819974):0.0005370630,(((E0197-JDFL|MEX|ST_3|Cluster_NA|2012/01/01:0.0300378313,((E5813-SVP|MEX|ST_3|Cluster_NA|2017/01/01:0.0000027755,E6010-FMS|MEX|ST_3|Cluster_NA|2018/01/01:0.0009438653):0.0009370210,E7530-HNBR|MEX|ST_3|Cluster_NA|2019/01/01:0.0009657716):0.0345324678):0.0059341768,E2462-JAPR|MEX|ST_3|Cluster_NA|2015/01/01:0.0292720151):0.0043026443,(((E0524-AHM|MEX|ST_3|Cluster_NA|2012/01/01:0.0072752268,E1682-SAZA|MEX|ST_3|Cluster_NA|2014/01/01:0.0092261606):0.0022120127,E1681-FACB|MEX|ST_3|Cluster_NA|2014/01/01:0.0075575209):0.0234196655,(E6999-REM|MEX|ST_3|Cluster_NA|2018/01/01:0.0092515618,E7181-ACT|MEX|ST_3|Cluster_NA|2018/01/01:0.0007494946):0.0174698081):0.0047258420):0.0009633231):0.0036736175,(CEC-21-4715|MEX|ST_1|Cluster_NA|2021/08/31:0.0419349392,E5753-DSD|MEX|ST_3|Cluster_NA|2017/01/01:0.0252425405):0.0061200856):0.0013490850,(MF457245|US|ST_NA|Cluster_NA|2013/01/01:0.0348194552,(E0040-MCHH|MEX|ST_3|Cluster_NA|2011/01/01:0.0014441789,E0042-DCG|MEX|ST_2|Cluster_NA|2011/01/01:0.0023083886):0.0155922760):0.0047504435):0.0059201382):0.0042507953):0.0000065826,((((((((((CEC-19-0013|MEX|ST_2|Cluster_NA|2019/07/17:0.0082872895,(((CEC-20-1257|MEX|ST_1|Cluster_NA|2020/08/25:0.0020507351,(CEC-20-2018|MEX|ST_1|Cluster_NA|2020/11/13:0.0008599228,CEC-21-5419|MEX|ST_1|Cluster_NA|2021/11/01:0.0009535916):0.0006738023):0.0054667710,CEC-22-6042|MEX|ST_2|Cluster_NA|2022/01/10:0.0072428299):0.0060312014,CEC-21-5162|MEX|ST_1|Cluster_NA|2021/10/11:0.0059047626):0.0054689086):0.0175889411,(CEC-21-4618|MEX|ST_1|Cluster_NA|2021/08/19:0.0127969584,CEC-22-6800|MEX|ST_1|Cluster_NA|2022/03/15:0.0110620546):0.0168871958):0.0012626588,((CEC-21-3059|MEX|ST_1|Cluster_NA|2021/03/24:0.0125940078,CEC-21-3673|MEX|ST_1|Cluster_NA|2021/05/18:0.0130075389):0.0059441290,CEC-21-3379|MEX|ST_1|Cluster_NA|2021/04/21:0.0239435909):0.0007226030):0.0061784142,(CEC-21-3804|MEX|ST_1|Cluster_NA|2021/05/27:0.0055670159,CEC-21-5250|MEX|ST_2|Cluster_NA|2021/10/18:0.0055374177):0.0221434797):0.0010358135,((CEC-20-1464|MEX|ST_1|Cluster_NA|2020/09/18:0.0296194985,G-1359|GUA|ST_NA|Cluster_NA|2014/01/01:0.0208508826):0.0024458413,(CEC-20-2010|MEX|ST_1|Cluster_NA|2020/11/12:0.0180208708,(CEC-22-6822|MEX|ST_1|Cluster_NA|2022/03/14:0.0151266792,E1278-ERR|MEX|ST_1|Cluster_NA|2013/01/01:0.0103933822):0.0030426567):0.0021917436):0.0079213613):0.0005475740,CEC-21-2563|MEX|ST_1|Cluster_NA|2021/02/04:0.0195108944):0.0033453708,(((((CEC-20-2005|MEX|ST_1|Cluster_NA|2020/11/12:0.0050685592,(CEC-21-3089|MEX|ST_1|Cluster_NA|2021/03/26:0.0035126553,CEC-22-9820|MEX|ST_1|Cluster_NA|2022/12/09:0.0022537775):0.0016501835):0.0104962047,E5578-JMFR|MEX|ST_3|Cluster_NA|2017/01/01:0.0027427151):0.0057422484,CEC-21-2888|MEX|ST_1|Cluster_NA|2021/03/08:0.0170706475):0.0177603184,(CEC-21-5125|MEX|ST_1|Cluster_NA|2021/10/07:0.0373359615,(((CEC-22-7615|MEX|ST_2|Cluster_NA|2022/05/20:0.0000027755,CEC-22-7678|MEX|ST_2|Cluster_NA|2022/05/25:0.0000027755):0.0003587024,CEC-22-9300|MEX|ST_2|Cluster_NA|2022/10/14:0.0025165884):0.0000027755,CEC-22-9090|MEX|ST_1|Cluster_NA|2022/09/26:0.0021538582):0.0378970215):0.0018975131):0.0011565251,(E4321-RRM|MEX|ST_3|Cluster_NA|2017/01/01:0.0147462280,E5582-JCGJ|MEX|ST_3|Cluster_NA|2017/01/01:0.0201254678):0.0062774864):0.0013408031):0.0016991051,((((((((((CEC-19-0180|MEX|ST_1|Cluster_NA|2019/09/04:0.0168187153,CEC-22-5975|MEX|ST_1|Cluster_NA|2022/01/04:0.0224511177):0.0052487052,(CEC-21-3709|MEX|ST_1|Cluster_NA|2021/05/19:0.0133469440,E4027-RSA|MEX|ST_3|Cluster_NA|2017/01/01:0.0171420933):0.0131815163):0.0007688849,(((CEC-22-7157|MEX|ST_2|Cluster_NA|2022/04/12:0.0025977170,CEC-22-8179|MEX|ST_2|Cluster_NA|2022/07/04:0.0000065826):0.0193501032,CEC-22-7178|MEX|ST_2|Cluster_NA|2022/04/18:0.0113848079):0.0124895114,E0929-VOR|MEX|ST_3|Cluster_NA|2013/01/01:0.0360672635):0.0005792635):0.0000075542,(((CEC-21-3157|MEX|ST_1|Cluster_NA|2021/04/05:0.0018530658,CEC-21-3611|MEX|ST_2|Cluster_NA|2021/05/12:0.0034846692):0.0139645317,E0938-GPC|MEX|ST_3|Cluster_NA|2013/01/01:0.0040754153):0.0029614187,E0558-JEMC|MEX|ST_3|Cluster_NA|2012/01/01:0.0114203281):0.0051383683):0.0004601128,(((CEC-19-0849|MEX|ST_1|Cluster_NA|2019/11/19:0.0069931392,CEC-22-8529|MEX|ST_1|Cluster_NA|2022/08/08:0.0150730380):0.0021865547,E5873-CNS|MEX|ST_3|Cluster_NA|2018/01/01:0.0090024853):0.0102325026,(CEC-21-3971|MEX|ST_2|Cluster_NA|2021/06/11:0.0182077089,E1844-JADD|MEX|ST_1|Cluster_NA|2015/01/01:0.0066820535):0.0079114392):0.0037465120):0.0016159608,E3018-FJRR|MEX|ST_3|Cluster_NA|2016/01/01:0.0232962559):0.0024230799,E4604-LL|MEX|ST_3|Cluster_NA|2017/01/01:0.0198717034):0.0038876923,((CEC-21-4880|MEX|ST_1|Cluster_NA|2021/09/17:0.0282329382,KEXV01041287|BR|ST_NA|Cluster_NA|2017/01/01:0.0632707699):0.0014014868,KEXV01039800|BR|ST_NA|Cluster_NA|2017/01/01:0.0381807534):0.0058353731):0.0082199736,(((((CEC-19-0667|MEX|ST_1|Cluster_NA|2019/10/25:0.0000058026,CEC-19-0668|MEX|ST_1|Cluster_NA|2019/10/25:0.0018872929):0.0255666686,E5810-AEL|MEX|ST_3|Cluster_NA|2017/01/01:0.0433365472):0.0107370607,H-0553-EABF|HON|ST_NA|Cluster_NA|2013/01/01:0.0334271188):0.0086168231,(CEC-22-8296|MEX|ST_2|Cluster_NA|2022/07/13:0.0216348490,(E1836-JMCG|MEX|ST_1|Cluster_NA|2015/01/01:0.0173141419,E3541-BPP|MEX|ST_3|Cluster_NA|2017/01/01:0.0196956862):0.0076835473):0.0090201348):0.0012004845,(((CEC-20-1187|MEX|ST_2|Cluster_NA|2020/08/18:0.0013687462,CEC-20-2016|MEX|ST_1|Cluster_NA|2020/11/13:0.0038658553):0.0448039753,CEC-22-6861|MEX|ST_2|Cluster_NA|2022/03/18:0.0358460709):0.0057904958,((CEC-20-1931|MEX|ST_1|Cluster_NA|2020/11/05:0.0220751984,E2537-CERN|MEX|ST_1|Cluster_NA|2015/01/01:0.0212794852):0.0196372877,KEXV01033812|BR|ST_NA|Cluster_NA|2016/01/01:0.0341091102):0.0000081916):0.0000081369):0.0028803519):0.0017794994,(((((CEC-19-0495|MEX|ST_1|Cluster_NA|2019/10/09:0.0400534037,KEXV01041051|BR|ST_NA|Cluster_NA|2016/01/01:0.0481883978):0.0105774011,(E3134-FHH|MEX|ST_3|Cluster_NA|2016/01/01:0.0329268888,E5952-JCJP|MEX|ST_3|Cluster_NA|2018/01/01:0.0223988898):0.0104949210):0.0016457142,(CEC-22-9020|MEX|ST_1|Cluster_NA|2022/09/20:0.0270935455,(KM851149|BR|ST_NA|Cluster_NA|2012/01/01:0.0390585978,MK330096|US|ST_NA|Cluster_NA|2015/01/01:0.0310097980):0.0144942646):0.0060378773):0.0008367555,((((((((CEC-19-0916|MEX|ST_1|Cluster_NA|2019/11/27:0.0076035522,E6545-JDJCH|MEX|ST_3|Cluster_NA|2018/01/01:0.0073215213):0.0007302424,E4542-MAPR|MEX|ST_3|Cluster_NA|2017/01/01:0.0127335145):0.0130927162,((CEC-21-3916|MEX|ST_2|Cluster_NA|2021/06/08:0.0173585169,E1480-JAGG|MEX|ST_3|Cluster_NA|2014/01/01:0.0123928889):0.0001225640,E4057-NAOM|MEX|ST_3|Cluster_NA|2017/01/01:0.0153090709):0.0030024318):0.0204821299,E5791-DAG|MEX|ST_3|Cluster_NA|2017/01/01:0.0322668699):0.0083965957,(CEC-20-1648|MEX|ST_1|Cluster_NA|2020/10/08:0.0446621684,E7113-FABC|MEX|ST_3|Cluster_NA|2018/01/01:0.0590193676):0.0052010123):0.0095272043,CEC-22-6813|MEX|ST_1|Cluster_NA|2022/03/15:0.0309781711):0.0009417270,(((KEXV01012076|BR|ST_NA|Cluster_NA|2015/01/01:0.0417703673,KEXV01039390|BR|ST_NA|Cluster_NA|2017/01/01:0.0429965150):0.0072206598,MK580301|US|ST_NA|Cluster_NA|2017/01/01:0.0246251896):0.0010877352,(((KEXV01041461|BR|ST_NA|Cluster_NA|2017/01/01:0.0059490575,KEXV01040364|BR|ST_NA|Cluster_NA|2016/01/01:0.0215365950):0.0200028320,KJ474532|PA|ST_NA|Cluster_NA|2013/01/01:0.0229185433):0.0056884252,(KY579730|US|ST_NA|Cluster_NA|2012/01/01:0.0277843618,N-363-GRB|NIC|ST_NA|Cluster_NA|2015/01/01:0.0403489074):0.0040268238):0.0025367687):0.0013953042):0.0035374062,((KEXV01014856|BR|ST_NA|Cluster_NA|2014/01/01:0.0333035352,KEXV01045787|BR|ST_NA|Cluster_NA|2017/01/01:0.0492633007):0.0038754626,E3181-GPS|MEX|ST_3|Cluster_NA|2017/01/01:0.0361148164):0.0044391707):0.0022902116):0.0021455521,(CEC-22-6200|MEX|ST_1|Cluster_NA|2022/01/20:0.0373637274,((KEXV01039208|BR|ST_NA|Cluster_NA|2017/01/01:0.0417569398,KEXV01039981|BR|ST_NA|Cluster_NA|2017/01/01:0.0307037518):0.0071810397,KEXV01039802|BR|ST_NA|Cluster_NA|2017/01/01:0.0355492445):0.0014623477):0.0034758403):0.0021204426):0.0005822173):0.0000062592,((((((((((((((CEC-19-0406|MEX|ST_1|Cluster_NA|2019/09/27:0.0108054594,((CEC-22-9796|MEX|ST_1|Cluster_NA|2022/12/07:0.0136349168,E4174-GOSM|MEX|ST_3|Cluster_NA|2017/01/01:0.0130954724):0.0015503079,((E0180-LSM|MEX|ST_3|Cluster_NA|2011/01/01:0.0009261379,(E0226-GAM|MEX|ST_3|Cluster_NA|2012/01/01:0.0000027755,G-0600|GUA|ST_NA|Cluster_NA|2012/01/01:0.0000027755):0.0072339908):0.0037164634,E0435-AWMG|MEX|ST_3|Cluster_NA|2012/01/01:0.0035203852):0.0023885715):0.0000056258):0.0005900269,E2502-UFG|MEX|ST_3|Cluster_NA|2015/01/01:0.0183993423):0.0011262106,(E0884-EPJ|MEX|ST_3|Cluster_NA|2013/01/01:0.0014450086,E0886-JLSVT|MEX|ST_3|Cluster_NA|2013/01/01:0.0000076114):0.0077493288):0.0036194122,E0604-ELLO|MEX|ST_3|Cluster_NA|2012/01/01:0.0099636377):0.0007042736,(E0362-FRD|MEX|ST_3|Cluster_NA|2012/01/01:0.0088474584,E0819-LABA|MEX|ST_3|Cluster_NA|2013/01/01:0.0176445932):0.0070605191):0.0010239916,((CEC-22-5948|MEX|ST_1|Cluster_NA|2022/01/03:0.0013888947,((CEC-22-6280|MEX|ST_1|Cluster_NA|2022/01/27:0.0000027755,(CEC-22-6519|MEX|ST_1|Cluster_NA|2022/02/18:0.0023853042,CEC-22-6684|MEX|ST_2|Cluster_NA|2022/03/04:0.0030491009):0.0003535858):0.0013262626,(CEC-22-6670|MEX|ST_2|Cluster_NA|2022/03/03:0.0036861015,(CEC-22-8082|MEX|ST_2|Cluster_NA|2022/06/27:0.0018070829,CEC-22-8253|MEX|ST_2|Cluster_NA|2022/07/08:0.0000065826):0.0002954442):0.0025763994):0.0028589689):0.0126482580,((E0075-JHM|MEX|ST_3|Cluster_NA|2011/01/01:0.0095785507,(E0675-JCR|MEX|ST_3|Cluster_NA|2012/01/01:0.0016257687,E0676-CRM|MEX|ST_3|Cluster_NA|2012/01/01:0.0075783876):0.0007559578):0.0031478707,E1127-EOS|MEX|ST_1|Cluster_NA|2013/01/01:0.0196603637):0.0021671906):0.0000061947):0.0010075214,(E0059-BLMG|MEX|ST_3|Cluster_NA|2011/01/01:0.0000027755,E0060-HSVM|MEX|ST_1|Cluster_NA|2011/01/01:0.0015421636):0.0085398994):0.0000065826,E0122-JHT|MEX|ST_3|Cluster_NA|2011/01/01:0.0064470814):0.0018691510,(E0342-JHC|MEX|ST_3|Cluster_NA|2012/01/01:0.0070263186,E0852-MLAM|MEX|ST_3|Cluster_NA|2013/01/01:0.0095786863):0.0060276475):0.0028639570,(CEC-22-7715|MEX|ST_1|Cluster_NA|2022/05/27:0.0089366774,E1139-ABN|MEX|ST_3|Cluster_NA|2013/01/01:0.0106817605):0.0055742473):0.0052725771,E0820-CEL|MEX|ST_3|Cluster_NA|2013/01/01:0.0212469556):0.0051015568,(((((((((CEC-22-6808|MEX|ST_1|Cluster_NA|2022/03/15:0.0064113689,E6955-NLP|MEX|ST_3|Cluster_NA|2018/01/01:0.0000027755):0.0069965957,E1933-PRR|MEX|ST_3|Cluster_NA|2015/01/01:0.0006900488):0.0057351875,E2844-DAPR|MEX|ST_3|Cluster_NA|2016/01/01:0.0035662379):0.0000027755,E3999-WNC|MEX|ST_3|Cluster_NA|2017/01/01:0.0069182563):0.0018338270,E3342-LEMA|MEX|ST_3|Cluster_NA|2017/01/01:0.0100713701):0.0000027755,(((E1779-AHC|MEX|ST_3|Cluster_NA|2014/01/01:0.0014685971,E1794-AACC|MEX|ST_3|Cluster_NA|2014/01/01:0.0007306246):0.0000027755,E1936-SVBG|MEX|ST_3|Cluster_NA|2015/01/01:0.0007239026):0.0017857876,E5715-APN|MEX|ST_3|Cluster_NA|2017/01/01:0.0029870791):0.0036342665):0.0039911506,E3434-JCRR|MEX|ST_3|Cluster_NA|2017/01/01:0.0094672246):0.0051209401,(E4961-MACH|MEX|ST_3|Cluster_NA|2017/01/01:0.0001358448,E7202-MSCN|MEX|ST_3|Cluster_NA|2018/01/01:0.0072789786):0.0110027341):0.0080690006,(E1578-JVH|MEX|ST_3|Cluster_NA|2014/01/01:0.0184122099,(E3349-MAGV|MEX|ST_3|Cluster_NA|2017/01/01:0.0325680090,(((G-0482|GUA|ST_NA|Cluster_NA|2012/01/01:0.0024915385,G-0483|GUA|ST_NA|Cluster_NA|2012/01/01:0.0000027755):0.0083392780,(G-1111|GUA|ST_NA|Cluster_NA|2013/01/01:0.0101912421,(G-1485|GUA|ST_NA|Cluster_NA|2015/01/01:0.0030421055,G-1512|GUA|ST_NA|Cluster_NA|2015/01/01:0.0106436558):0.0065360187):0.0033335547):0.0000028427,G-0967|GUA|ST_NA|Cluster_NA|2013/01/01:0.0126256523):0.0103441702):0.0040710161):0.0029220823):0.0083316167):0.0013473046,((((((((CEC-19-0911|MEX|ST_2|Cluster_NA|2019/11/27:0.0033076864,(CEC-21-2924|MEX|ST_1|Cluster_NA|2021/03/10:0.0015529219,CEC-22-6266|MEX|ST_1|Cluster_NA|2022/01/27:0.0042688446):0.0017279234):0.0072313422,((CEC-19-0913|MEX|ST_2|Cluster_NA|2019/11/27:0.0100544296,(E5277-RLR|MEX|ST_3|Cluster_NA|2017/01/01:0.0094482418,E7357-MYH|MEX|ST_3|Cluster_NA|2018/01/01:0.0049445629):0.0022317157):0.0000080486,(CEC-20-1356|MEX|ST_1|Cluster_NA|2020/09/04:0.0069651627,E4978-JJPG|MEX|ST_3|Cluster_NA|2017/01/01:0.0038838549):0.0018709856):0.0006945851):0.0011553984,CEC-22-9313|MEX|ST_1|Cluster_NA|2022/10/17:0.0144340058):0.0121366675,CEC-22-9139|MEX|ST_1|Cluster_NA|2022/09/29:0.0230589239):0.0016748442,((CEC-22-8749|MEX|ST_1|Cluster_NA|2022/08/25:0.0053092896,E5485-GSG|MEX|ST_3|Cluster_NA|2017/01/01:0.0027121290):0.0116827050,E3808-LESV|MEX|ST_3|Cluster_NA|2017/01/01:0.0094267071):0.0022084914):0.0062415316,(((CEC-20-1899|MEX|ST_1|Cluster_NA|2020/10/30:0.0183680422,E5504-EGH|MEX|ST_3|Cluster_NA|2017/01/01:0.0022495211):0.0020237302,(CEC-22-6309|MEX|ST_1|Cluster_NA|2022/01/31:0.0192761574,E5863-ART|MEX|ST_3|Cluster_NA|2018/01/01:0.0058430510):0.0075858899):0.0079486231,E5737-GGG|MEX|ST_3|Cluster_NA|2017/01/01:0.0118205667):0.0036459783):0.0020915779,((CEC-21-5317|MEX|ST_1|Cluster_NA|2021/10/22:0.0234156846,(((E0045-ACD|MEX|ST_3|Cluster_NA|2011/01/01:0.0144680049,E2073-SAMO|MEX|ST_3|Cluster_NA|2015/01/01:0.0081379969):0.0105409342,E4820-LSTC|MEX|ST_3|Cluster_NA|2017/01/01:0.0051139007):0.0017665601,((E3043-SZC|MEX|ST_3|Cluster_NA|2016/01/01:0.0040603095,E4314-MTMP|MEX|ST_3|Cluster_NA|2017/01/01:0.0000027755):0.0029435599,E3927-JCGT|MEX|ST_3|Cluster_NA|2017/01/01:0.0072584667):0.0009950226):0.0007962729):0.0024753376,(((CEC-21-5772|MEX|ST_1|Cluster_NA|2021/12/02:0.0051306874,CEC-22-9287|MEX|ST_2|Cluster_NA|2022/10/13:0.0084567246):0.0151279250,E7256-JFCP|MEX|ST_3|Cluster_NA|2018/01/01:0.0083355991):0.0019669243,((E1633-JAHL|MEX|ST_1|Cluster_NA|2014/01/01:0.0056492431,E3001-LFRS|MEX|ST_3|Cluster_NA|2016/01/01:0.0094698534):0.0034217960,E2007-RMLO|MEX|ST_3|Cluster_NA|2015/01/01:0.0095673363):0.0320236270):0.0008017289):0.0059930765):0.0086783618,(KEXV01030846|BR|ST_NA|Cluster_NA|2015/01/01:0.0377725634,MG942214|US|ST_NA|Cluster_NA|2011/01/01:0.0368093540):0.0111985265):0.0008879510):0.0000056389,(((CEC-20-1301|MEX|ST_1|Cluster_NA|2020/08/28:0.0230599847,(E0187-DMF|MEX|ST_3|Cluster_NA|2012/01/01:0.0063950758,E2145-JMRF|MEX|ST_3|Cluster_NA|2015/01/01:0.0133777289):0.0077441268):0.0170314101,(CEC-21-4693|MEX|ST_1|Cluster_NA|2021/08/27:0.0282788431,CEC-22-8654|MEX|ST_1|Cluster_NA|2022/08/17:0.0317978213):0.0036939894):0.0000077407,((((CEC-20-1507|MEX|ST_1|Cluster_NA|2020/09/24:0.0053462100,E6764-AMAR|MEX|ST_3|Cluster_NA|2018/01/01:0.0000027755):0.0029552488,CEC-22-9661|MEX|ST_1|Cluster_NA|2022/11/24:0.0150793853):0.0156813387,E6640-LMAP|MEX|ST_3|Cluster_NA|2018/01/01:0.0290938110):0.0059402455,(CEC-22-8895|MEX|ST_1|Cluster_NA|2022/09/06:0.0307147182,(E5013-EERG|MEX|ST_1|Cluster_NA|2017/01/01:0.0010389637,E5244-LELV|MEX|ST_1|Cluster_NA|2017/01/01:0.0018319551):0.0181332752):0.0046478563):0.0011582072):0.0009862877):0.0071375640):0.0073767137,((((((((CEC-19-0075|MEX|ST_1|Cluster_NA|2019/08/21:0.0045087239,CEC-21-4508|MEX|ST_2|Cluster_NA|2021/08/09:0.0036830105):0.0014843046,E5427-AVM|MEX|ST_1|Cluster_NA|2017/01/01:0.0045644403):0.0024109621,CEC-22-7005|MEX|ST_2|Cluster_NA|2022/03/30:0.0152871745):0.0083617466,((((((((CEC-20-2175|MEX|ST_1|Cluster_NA|2020/12/03:0.0014665962,CEC-21-4373|MEX|ST_1|Cluster_NA|2021/07/20:0.0010916334):0.0028879227,CEC-22-7501|MEX|ST_2|Cluster_NA|2022/05/13:0.0000027755):0.0003067236,E5447-EJTH|MEX|ST_2|Cluster_NA|2017/01/01:0.0038377791):0.0000062853,CEC-21-4535|MEX|ST_2|Cluster_NA|2021/08/11:0.0171067012):0.0000027755,CEC-22-8217|MEX|ST_2|Cluster_NA|2022/07/06:0.0045050008):0.0100697900,CEC-21-3715|MEX|ST_2|Cluster_NA|2021/05/20:0.0061285597):0.0028233272,CEC-21-4510|MEX|ST_1|Cluster_NA|2021/08/09:0.0089653262):0.0014920337,CEC-21-2633|MEX|ST_1|Cluster_NA|2021/02/11:0.0036384888):0.0024663279):0.0044505216,(((((CEC-19-0574|MEX|ST_2|Cluster_NA|2019/10/16:0.0033828573,CEC-21-3636|MEX|ST_2|Cluster_NA|2021/05/13:0.0000065826):0.0038317833,CEC-21-2537|MEX|ST_2|Cluster_NA|2021/02/02:0.0092998252):0.0023735038,(CEC-19-0858|MEX|ST_1|Cluster_NA|2019/11/20:0.0031833861,CEC-21-4428|MEX|ST_2|Cluster_NA|2021/08/02:0.0089713780):0.0055564913):0.0024757782,(E1884-HCG|MEX|ST_3|Cluster_NA|2015/01/01:0.0034084381,E4284-DAY|MEX|ST_3|Cluster_NA|2017/01/01:0.0014480487):0.0059060833):0.0015949712,E0894-ERRR|MEX|ST_1|Cluster_NA|2013/01/01:0.0059736341):0.0031668136):0.0034750567,((((((((CEC-19-0103|MEX|ST_2|Cluster_NA|2019/08/23:0.0018176495,((CEC-21-4978|MEX|ST_2|Cluster_NA|2021/09/24:0.0019676295,E5023-HGGV|MEX|ST_1|Cluster_NA|2017/01/01:0.0000027755):0.0009646597,(CEC-21-5869|MEX|ST_2|Cluster_NA|2021/12/08:0.0003413999,CEC-22-7203|MEX|ST_1|Cluster_NA|2022/04/20:0.0025680935):0.0025601482):0.0000065826):0.0017166909,CEC-22-9836|MEX|ST_1|Cluster_NA|2022/12/12:0.0207913575):0.0106378692,(CEC-20-0970|MEX|ST_2|Cluster_254|2020/07/21:0.0100025278,CEC-21-4841|MEX|ST_1|Cluster_254|2021/09/13:0.0046093030):0.0020272844):0.0018737457,(((CEC-19-0195|MEX|ST_1|Cluster_254|2019/09/06:0.0032635284,CEC-22-9200|MEX|ST_1|Cluster_254|2022/10/04:0.0014566934):0.0007014800,CEC-20-1063|MEX|ST_1|Cluster_254|2020/08/04:0.0029120158):0.0003062979,((CEC-21-3137|MEX|ST_1|Cluster_254|2021/03/30:0.0000027755,(CEC-22-6348|MEX|ST_2|Cluster_254|2022/02/03:0.0005407340,CEC-22-6955|MEX|ST_1|Cluster_254|2022/03/28:0.0000027755):0.0005409112):0.0042296196,((CEC-22-8918|MEX|ST_1|Cluster_254|2022/09/08:0.0047155188,CEC-22-9249|MEX|ST_1|Cluster_254|2022/10/10:0.0048436803):0.0008555375,CEC-22-9136|MEX|ST_1|Cluster_254|2022/09/29:0.0003627130):0.0013042565):0.0013118214):0.0036931733):0.0042482709,((((CEC-20-1094|MEX|ST_2|Cluster_NA|2020/08/07:0.0000027755,((CEC-21-4137|MEX|ST_2|Cluster_NA|2021/06/29:0.0000027755,CEC-22-6229|MEX|ST_2|Cluster_NA|2022/01/24:0.0007195310):0.0000027755,CEC-22-9740|MEX|ST_2|Cluster_NA|2022/12/02:0.0003641614):0.0086595329):0.0009400833,(CEC-21-4506|MEX|ST_2|Cluster_NA|2021/08/09:0.0000027755,(((((CEC-21-4507|MEX|ST_1|Cluster_NA|2021/08/09:0.0037462877,CEC-22-8302|MEX|ST_2|Cluster_NA|2022/07/14:0.0062527869):0.0007154255,CEC-21-5058|MEX|ST_2|Cluster_NA|2021/10/01:0.0160463634):0.0020745477,CEC-22-6752|MEX|ST_1|Cluster_NA|2022/03/10:0.0050004179):0.0049634152,(CEC-22-7378|MEX|ST_1|Cluster_NA|2022/05/04:0.0000027755,CEC-22-8629|MEX|ST_2|Cluster_NA|2022/08/16:0.0081758777):0.0001603155):0.0027309362,CEC-21-4703|MEX|ST_1|Cluster_NA|2021/08/30:0.0041726393):0.0037039635):0.0000056389):0.0000657630,CEC-21-4894|MEX|ST_1|Cluster_NA|2021/09/20:0.0138371391):0.0105804840,CEC-20-2282|MEX|ST_1|Cluster_NA|2020/12/14:0.0127593373):0.0031530940):0.0058637213,E3377-GGG|MEX|ST_3|Cluster_NA|2017/01/01:0.0259077165):0.0117449854,E3874-JCGB|MEX|ST_3|Cluster_NA|2017/01/01:0.0334666364):0.0065738667,((((((CEC-19-0413|MEX|ST_1|Cluster_NA|2019/10/02:0.0041676909,((((CEC-20-1873|MEX|ST_1|Cluster_NA|2020/10/28:0.0104804194,(CEC-21-2651|MEX|ST_1|Cluster_NA|2021/02/12:0.0000027755,CEC-21-3471|MEX|ST_1|Cluster_NA|2021/04/28:0.0007324614):0.0138446659):0.0011822079,CEC-21-5133|MEX|ST_1|Cluster_NA|2021/10/07:0.0000027755):0.0005045001,(CEC-21-3054|MEX|ST_2|Cluster_NA|2021/03/24:0.0003689865,(CEC-21-4405|MEX|ST_1|Cluster_NA|2021/07/22:0.0007309896,CEC-22-6347|MEX|ST_1|Cluster_NA|2022/02/03:0.0025235506):0.0003537000):0.0088358537):0.0015922635,E2616-JGB|MEX|ST_1|Cluster_NA|2015/01/01:0.0061876495):0.0009349772):0.0009051424,CEC-22-8953|MEX|ST_1|Cluster_NA|2022/09/12:0.0065209707):0.0043063890,E4798-JCH|MEX|ST_1|Cluster_NA|2017/01/01:0.0089867745):0.0043066076,E1861-LAFC|MEX|ST_1|Cluster_NA|2015/01/01:0.0091129168):0.0029276868,E0648-CVH|MEX|ST_1|Cluster_NA|2012/01/01:0.0075169192):0.0016561696,CEC-22-6287|MEX|ST_1|Cluster_NA|2022/01/28:0.0140563212):0.0018228616):0.0020164627):0.0090712667,(((CEC-19-1007|MEX|ST_1|Cluster_NA|2019/12/09:0.0161170475,MK922914|US|ST_NA|Cluster_NA|2018/01/01:0.0130748346):0.0053290316,(((CEC-20-1490|MEX|ST_1|Cluster_NA|2020/09/22:0.0008232269,E3696-CICH|MEX|ST_3|Cluster_NA|2017/01/01:0.0019435526):0.0033784379,E5824-FJLN|MEX|ST_3|Cluster_NA|2018/01/01:0.0039843886):0.0098488357,E4230-JIVG|MEX|ST_3|Cluster_NA|2017/01/01:0.0006009329):0.0000072067):0.0044276270,(E4431-JITT|MEX|ST_3|Cluster_NA|2017/01/01:0.0019365236,E5979-JRJ|MEX|ST_3|Cluster_NA|2018/01/01:0.0001702486):0.0105627059):0.0147212612):0.0046766124,(((CEC-19-0095|MEX|ST_1|Cluster_NA|2019/08/22:0.0216111790,E3416-JMTO|MEX|ST_3|Cluster_NA|2017/01/01:0.0304145587):0.0026882231,((((((((CEC-19-0112|MEX|ST_1|Cluster_NA|2019/08/23:0.0138790051,(CEC-22-9790|MEX|ST_1|Cluster_NA|2022/12/06:0.0088268543,E4809-AJR|MEX|ST_1|Cluster_NA|2017/01/01:0.0089422884):0.0029647683):0.0007234591,(E1671-ROMG|MEX|ST_1|Cluster_NA|2014/01/01:0.0000027755,E1913-HIVH|MEX|ST_1|Cluster_NA|2015/01/01:0.0015554086):0.0021122096):0.0041426071,E4958-RRL|MEX|ST_3|Cluster_NA|2017/01/01:0.0077239004):0.0098879900,E4773-AAVB|MEX|ST_3|Cluster_NA|2017/01/01:0.0387223125):0.0120344825,MG942309|US|ST_NA|Cluster_NA|2012/01/01:0.0461926286):0.0076825713,((CEC-22-9170|MEX|ST_1|Cluster_NA|2022/10/03:0.0346309752,E3189-AMBD|MEX|ST_1|Cluster_NA|2017/01/01:0.0310622741):0.0047362995,((E1765-MDOR|MEX|ST_3|Cluster_NA|2014/01/01:0.0049560446,E5758-YML|MEX|ST_3|Cluster_NA|2017/01/01:0.0056375914):0.0204186411,E4394-GAC|MEX|ST_3|Cluster_NA|2017/01/01:0.0386754642):0.0048161514):0.0020440933):0.0006120377,(((((CEC-21-3513|MEX|ST_1|Cluster_NA|2021/05/03:0.0138133490,((((CEC-21-4598|MEX|ST_2|Cluster_NA|2021/08/17:0.0068478027,((E4078-JEGO|MEX|ST_3|Cluster_NA|2017/01/01:0.0009439513,E4318-RGM|MEX|ST_3|Cluster_NA|2017/01/01:0.0048360158):0.0009752756,E6426-JCBV|MEX|ST_3|Cluster_NA|2018/01/01:0.0009772003):0.0018724710):0.0010956034,E6211-OFDS|MEX|ST_3|Cluster_NA|2018/01/01:0.0019623044):0.0000065322,CEC-22-8747|MEX|ST_2|Cluster_NA|2022/08/25:0.0081678442):0.0032186369,E5798-JLGP|MEX|ST_3|Cluster_NA|2017/01/01:0.0134292594):0.0072191242):0.0072332125,(CEC-21-4283|MEX|ST_1|Cluster_NA|2021/07/12:0.0190677913,(((CEC-22-6005|MEX|ST_1|Cluster_NA|2022/01/05:0.0027711333,CEC-22-7637|MEX|ST_1|Cluster_NA|2022/05/23:0.0000027755):0.0047088373,E6761-JFPR|MEX|ST_3|Cluster_NA|2018/01/01:0.0061985646):0.0004034641,CEC-22-8358|MEX|ST_1|Cluster_NA|2022/07/18:0.0057719185):0.0087614908):0.0033788925):0.0037533085,E6204-CALC|MEX|ST_3|Cluster_NA|2018/01/01:0.0096560634):0.0077022193,((CEC-21-5277|MEX|ST_1|Cluster_NA|2021/10/19:0.0098523078,E2300-RJDR|MEX|ST_3|Cluster_NA|2015/01/01:0.0033086220):0.0183978631,(KEXV01035573|BR|ST_NA|Cluster_NA|2016/01/01:0.0173232266,KEXV01045200|BR|ST_NA|Cluster_NA|2017/01/01:0.0087673622):0.0403755798):0.0059019901):0.0059860419,KEXV01015135|BR|ST_NA|Cluster_NA|2014/01/01:0.0433458026):0.0020746474):0.0003703031,(((((((CEC-19-0765|MEX|ST_2|Cluster_NA|2019/11/08:0.0016479283,CEC-22-7727|MEX|ST_1|Cluster_NA|2022/05/30:0.0069864234):0.0093561004,E7379-IAH|MEX|ST_3|Cluster_NA|2018/01/01:0.0040187376):0.0038194072,E6039-RBP|MEX|ST_3|Cluster_NA|2018/01/01:0.0075840234):0.0025239188,E7428-SADR|MEX|ST_3|Cluster_NA|2018/01/01:0.0116734684):0.0110517149,(E2342-VAEL|MEX|ST_3|Cluster_NA|2015/01/01:0.0111372510,E4101-GST|MEX|ST_3|Cluster_NA|2017/01/01:0.0098886437):0.0262512936):0.0107805446,E3634-EJCH|MEX|ST_3|Cluster_NA|2017/01/01:0.0255782218):0.0016013376,E5563-MCM|MEX|ST_3|Cluster_NA|2017/01/01:0.0219234068):0.0036670050):0.0000056443):0.0011582624,(((((((((((CEC-19-0410|MEX|ST_1|Cluster_NA|2019/10/02:0.0037946414,CEC-21-2665|MEX|ST_1|Cluster_NA|2021/02/15:0.0024949203):0.0027957318,(((CEC-19-0530|MEX|ST_1|Cluster_NA|2019/10/11:0.0069915566,(CEC-21-3075|MEX|ST_2|Cluster_NA|2021/03/25:0.0011009895,CEC-21-3076|MEX|ST_2|Cluster_NA|2021/03/25:0.0042802142):0.0023877776):0.0007559109,CEC-21-4064|MEX|ST_2|Cluster_NA|2021/06/22:0.0004173414):0.0072556753,CEC-21-2607|MEX|ST_2|Cluster_NA|2021/02/09:0.0051554897):0.0030635100):0.0026316192,(CEC-22-7872|MEX|ST_1|Cluster_NA|2022/06/07:0.0041993088,CEC-22-8917|MEX|ST_1|Cluster_NA|2022/09/08:0.0036244162):0.0118497710):0.0019950880,((((CEC-21-4393|MEX|ST_2|Cluster_NA|2021/07/21:0.0091951483,CEC-21-5017|MEX|ST_1|Cluster_NA|2021/09/27:0.0024669938):0.0020678592,CEC-22-9064|MEX|ST_1|Cluster_NA|2022/09/23:0.0113173356):0.0037933370,E0659-ERC|MEX|ST_1|Cluster_NA|2012/01/01:0.0022613100):0.0036093472,(CEC-22-8613|MEX|ST_1|Cluster_NA|2022/08/15:0.0083812799,E5157-EML|MEX|ST_1|Cluster_NA|2017/01/01:0.0056776966):0.0027903100):0.0007986664):0.0000065826,E1987-JJAS|MEX|ST_2|Cluster_NA|2015/01/01:0.0037822117):0.0006426742,(CEC-20-1972|MEX|ST_1|Cluster_NA|2020/11/09:0.0131378935,CEC-21-5483|MEX|ST_2|Cluster_NA|2021/11/08:0.0113806313):0.0017164321):0.0083024559,((((CEC-19-0544|MEX|ST_2|Cluster_NA|2019/10/11:0.0043630059,CEC-21-5112|MEX|ST_2|Cluster_NA|2021/10/06:0.0036318079):0.0112305518,(CEC-21-3669|MEX|ST_2|Cluster_NA|2021/05/18:0.0014764044,CEC-21-3670|MEX|ST_2|Cluster_NA|2021/05/18:0.0042768362):0.0159616170):0.0090263346,((CEC-20-0993|MEX|ST_1|Cluster_NA|2020/07/23:0.0074389900,(CEC-22-8213|MEX|ST_1|Cluster_NA|2022/07/06:0.0048386034,CEC-22-8215|MEX|ST_1|Cluster_NA|2022/07/06:0.0042921427):0.0053033356):0.0015842751,E2733-INM|MEX|ST_1|Cluster_NA|2015/01/01:0.0085903169):0.0099675082):0.0011171254,((((CEC-21-4035|MEX|ST_1|Cluster_NA|2021/06/18:0.0000027755,CEC-21-4143|MEX|ST_1|Cluster_NA|2021/06/29:0.0000027755):0.0159605450,CEC-21-4210|MEX|ST_1|Cluster_NA|2021/07/06:0.0085643653):0.0007819891,E1866-FJA|MEX|ST_1|Cluster_NA|2015/01/01:0.0164243246):0.0016572845,CEC-22-6660|MEX|ST_2|Cluster_NA|2022/03/02:0.0072026524):0.0081483003):0.0012124293):0.0006814701,(CEC-19-0835|MEX|ST_1|Cluster_NA|2019/11/15:0.0053216759,CEC-20-1161|MEX|ST_2|Cluster_NA|2020/08/14:0.0148917004):0.0045003084):0.0133958797,E2798-ACAL|MEX|ST_3|Cluster_NA|2016/01/01:0.0374695302):0.0037015264,((((((CEC-21-3734|MEX|ST_1|Cluster_NA|2021/05/21:0.0023768704,E5637-JADL|MEX|ST_1|Cluster_NA|2017/01/01:0.0000027755):0.0205536942,CEC-22-6123|MEX|ST_1|Cluster_NA|2022/01/14:0.0329689641):0.0018310081,CEC-22-6479|MEX|ST_1|Cluster_NA|2022/02/15:0.0358862446):0.0007002782,((CEC-21-4050|MEX|ST_2|Cluster_NA|2021/06/21:0.0018168601,CEC-21-4231|MEX|ST_1|Cluster_NA|2021/07/07:0.0003574413):0.0266659080,CEC-22-7608|MEX|ST_2|Cluster_NA|2022/05/19:0.0305735202):0.0078555068):0.0017338748,E0701-EGC|MEX|ST_3|Cluster_NA|2012/01/01:0.0160692675):0.0057457122,(E2118-JARL|MEX|ST_1|Cluster_NA|2015/01/01:0.0191192264,(E4118-JANG|MEX|ST_3|Cluster_NA|2017/01/01:0.0240117750,E5653-RGC|MEX|ST_1|Cluster_NA|2017/01/01:0.0427090830):0.0025772250):0.0039120565):0.0006027159):0.0000067517,(((((((CEC-19-0714|MEX|ST_1|Cluster_NA|2019/11/01:0.0124711673,CEC-19-0838|MEX|ST_1|Cluster_NA|2019/11/15:0.0038018696):0.0014578809,CEC-22-8234|MEX|ST_1|Cluster_NA|2022/07/07:0.0052885990):0.0010707625,CEC-21-2938|MEX|ST_2|Cluster_NA|2021/03/11:0.0077587416):0.0003205173,CEC-22-7685|MEX|ST_1|Cluster_NA|2022/05/26:0.0106099080):0.0275195131,((((CEC-21-3493|MEX|ST_2|Cluster_NA|2021/04/29:0.0014757419,CEC-22-9199|MEX|ST_2|Cluster_NA|2022/10/04:0.0074905504):0.0026058416,CEC-22-7459|MEX|ST_2|Cluster_NA|2022/05/10:0.0188170476):0.0068609719,E2086-GNLL|MEX|ST_2|Cluster_NA|2015/01/01:0.0035754474):0.0052974523,CEC-21-4705|MEX|ST_1|Cluster_NA|2021/08/30:0.0102304232):0.0135903113):0.0123884501,(E0789-JHG|MEX|ST_1|Cluster_NA|2013/01/01:0.0303589713,E1315-AMA|MEX|ST_1|Cluster_NA|2013/01/01:0.0197755536):0.0035226126):0.0003227817,(((CEC-20-1868|MEX|ST_1|Cluster_NA|2020/10/28:0.0163385399,CEC-22-9554|MEX|ST_1|Cluster_NA|2022/11/10:0.0354902354):0.0017446165,(E4988-RSJ|MEX|ST_3|Cluster_NA|2017/01/01:0.0175973026,E5248-AIFG|MEX|ST_1|Cluster_NA|2017/01/01:0.0265599486):0.0232704295):0.0016178373,((E1156-RAEM|MEX|ST_3|Cluster_NA|2013/01/01:0.0195102694,E1173-FMP|MEX|ST_3|Cluster_NA|2013/01/01:0.0080388531):0.0022824468,E2759-MRL|MEX|ST_3|Cluster_NA|2016/01/01:0.0140665668):0.0133396669):0.0006151534):0.0010594579):0.0011967705):0.0000065898):0.0000064554):0.0008377446):0.0002746752,((((CEC-19-0064|MEX|ST_2|Cluster_NA|2019/07/24:0.0014450463,CEC-19-0066|MEX|ST_2|Cluster_NA|2019/07/24:0.0012655784):0.0089523608,CEC-19-0165|MEX|ST_2|Cluster_NA|2019/08/30:0.0035402415):0.0210297775,CEC-21-3079|MEX|ST_1|Cluster_NA|2021/03/25:0.0330196888):0.0027970185,((((((((((((((CEC-19-0121|MEX|ST_1|Cluster_NA|2019/08/27:0.0038467378,CEC-19-0182|MEX|ST_1|Cluster_NA|2019/09/04:0.0038381967):0.0100765746,((CEC-20-1488|MEX|ST_2|Cluster_NA|2020/09/21:0.0000027755,CEC-21-2382|MEX|ST_2|Cluster_NA|2021/01/13:0.0010853218):0.0093700162,CEC-21-4518|MEX|ST_1|Cluster_NA|2021/08/09:0.0067967507):0.0077144452):0.0013255338,E0578-JBA|MEX|ST_3|Cluster_NA|2012/01/01:0.0069917084):0.0006512185,(E2036-ACC|MEX|ST_3|Cluster_NA|2015/01/01:0.0126751465,E5106-FMD|MEX|ST_3|Cluster_NA|2017/01/01:0.0050551764):0.0000071563):0.0068248275,E5047-CALA|MEX|ST_1|Cluster_NA|2017/01/01:0.0143960706):0.0045909194,CEC-20-2270|MEX|ST_2|Cluster_NA|2020/12/11:0.0238691138):0.0091216770,CEC-22-8069|MEX|ST_1|Cluster_NA|2022/06/24:0.0297952730):0.0065736694,((CEC-22-9277|MEX|ST_1|Cluster_NA|2022/10/11:0.0365780662,KEXV01016246|BR|ST_NA|Cluster_NA|2015/01/01:0.0452374241):0.0100065867,E4421-EHR|MEX|ST_2|Cluster_NA|2017/01/01:0.0428601527):0.0000159637):0.0034759789,((CEC-20-1787|MEX|ST_2|Cluster_NA|2020/10/21:0.0211764062,(CEC-21-3090|MEX|ST_1|Cluster_NA|2021/03/26:0.0036672017,CEC-21-5503|MEX|ST_2|Cluster_NA|2021/11/09:0.0027442969):0.0142726061):0.0043447344,E1404-JFB|MEX|ST_1|Cluster_NA|2014/01/01:0.0212888362):0.0136146758):0.0000071740,(((((((CEC-20-0911|MEX|ST_1|Cluster_NA|2020/07/14:0.0109568917,CEC-22-9449|MEX|ST_1|Cluster_NA|2022/10/28:0.0035015854):0.0000056389,CEC-21-3730|MEX|ST_1|Cluster_NA|2021/05/20:0.0067265106):0.0049072193,CEC-20-1653|MEX|ST_2|Cluster_NA|2020/10/08:0.0131248642):0.0228290547,(E2411-MAGR|MEX|ST_3|Cluster_NA|2015/01/01:0.0143763082,E2831-MFER|MEX|ST_3|Cluster_NA|2016/01/01:0.0307006955):0.0047936601):0.0043147787,(((CEC-21-3975|MEX|ST_1|Cluster_NA|2021/06/14:0.0256339644,E0386-ELR|MEX|ST_3|Cluster_NA|2012/01/01:0.0206761509):0.0039876138,CEC-22-8286|MEX|ST_1|Cluster_NA|2022/07/12:0.0204149993):0.0121274794,E3865-GCE|MEX|ST_3|Cluster_NA|2017/01/01:0.0120686148):0.0058321192):0.0004026640,E0002-JJHM|MEX|ST_1|Cluster_NA|2011/01/01:0.0157351414):0.0022644980,E1356-SHZ|MEX|ST_2|Cluster_NA|2014/01/01:0.0182264509):0.0040706337):0.0006175563,(1866-LNH|MEX|ST_3|Cluster_NA|2011/01/01:0.0144707588,E3714-LARP|MEX|ST_3|Cluster_NA|2017/01/01:0.0098027505):0.0182118665):0.0000077185,E3156-HEM|MEX|ST_1|Cluster_NA|2017/01/01:0.0346222501):0.0005266618,((((KEXV01046207|BR|ST_NA|Cluster_NA|2017/01/01:0.0431630930,(E4062-JCG|MEX|ST_3|Cluster_NA|2017/01/01:0.0072916051,(E4065-ALM|MEX|ST_3|Cluster_NA|2017/01/01:0.0010868651,E6369-ADHH|MEX|ST_3|Cluster_NA|2018/01/01:0.0134854647):0.0038524446):0.0118126755):0.0057345135,E3110-PGBA|MEX|ST_3|Cluster_NA|2016/01/01:0.0261312942):0.0005901993,((E0066-FVRM|MEX|ST_1|Cluster_NA|2011/01/01:0.0023940549,E0067-JONM|MEX|ST_1|Cluster_NA|2011/01/01:0.0033222212):0.0180514130,E0538-RLFC|MEX|ST_3|Cluster_NA|2012/01/01:0.0321589190):0.0046818896):0.0009419661,E0155-AMM|MEX|ST_3|Cluster_NA|2011/01/01:0.0202298985):0.0031031032):0.0000077546,((((((((CEC-19-0737|MEX|ST_1|Cluster_NA|2019/11/06:0.0126854840,(CEC-22-5949|MEX|ST_1|Cluster_NA|2022/01/03:0.0057684263,CEC-22-7777|MEX|ST_1|Cluster_NA|2022/06/01:0.0081796810):0.0083461822):0.0016648930,((((CEC-20-1547|MEX|ST_2|Cluster_NA|2020/09/29:0.0135010626,E2152-CABA|MEX|ST_1|Cluster_NA|2015/01/01:0.0021105770):0.0017182023,(((CEC-21-2997|MEX|ST_1|Cluster_NA|2021/03/18:0.0012718785,CEC-22-6199|MEX|ST_1|Cluster_NA|2022/01/20:0.0043489205):0.0058697710,(CEC-21-3371|MEX|ST_2|Cluster_NA|2021/04/20:0.0000027755,E4888-CAGM|MEX|ST_2|Cluster_NA|2017/01/01:0.0000027755):0.0076398622):0.0029223164,CEC-21-3721|MEX|ST_1|Cluster_NA|2021/05/20:0.0145631026):0.0013096235):0.0036590116,KJ722876|US|ST_NA|Cluster_NA|2011/01/01:0.0031508473):0.0016944637,(CEC-21-2539|MEX|ST_1|Cluster_NA|2021/02/02:0.0101296287,CEC-22-7341|MEX|ST_2|Cluster_NA|2022/04/29:0.0217989621):0.0020432563):0.0000065961):0.0005413521,CEC-21-4744|MEX|ST_1|Cluster_NA|2021/09/02:0.0209902454):0.0036126546,((CEC-21-3917|MEX|ST_1|Cluster_NA|2021/06/08:0.0059864090,E4724-BARY|MEX|ST_1|Cluster_NA|2017/01/01:0.0038644810):0.0110077105,CEC-22-6829|MEX|ST_2|Cluster_NA|2022/03/16:0.0141746372):0.0061567321):0.0087379118,CEC-22-6815|MEX|ST_1|Cluster_NA|2022/03/15:0.0226138373):0.0113844866,(E0533-YNC|MEX|ST_3|Cluster_NA|2012/01/01:0.0085561023,E2421-ESP|MEX|ST_1|Cluster_NA|2015/01/01:0.0069203732):0.0082750637):0.0053847026,((((((CEC-22-6997|MEX|ST_1|Cluster_NA|2022/03/30:0.0328626731,(E2735-YMP|MEX|ST_1|Cluster_NA|2015/01/01:0.0060300009,E2736-AAM|MEX|ST_1|Cluster_NA|2015/01/01:0.0059875018):0.0160306035):0.0055397812,((CEC-22-7423|MEX|ST_2|Cluster_NA|2022/05/09:0.0029448596,CEC-22-7915|MEX|ST_2|Cluster_NA|2022/06/13:0.0068980710):0.0201026182,(E5478-SRM|MEX|ST_3|Cluster_NA|2017/01/01:0.0214842652,(E5981-MCSM|MEX|ST_3|Cluster_NA|2018/01/01:0.0064251242,E5982-JARF|MEX|ST_3|Cluster_NA|2018/01/01:0.0048150314):0.0179116526):0.0016146417):0.0036989242):0.0000056408,((E2006-YTG|MEX|ST_3|Cluster_NA|2015/01/01:0.0085693128,E2008-JSRG|MEX|ST_3|Cluster_NA|2015/01/01:0.0069039122):0.0185839526,((E6013-STB|MEX|ST_3|Cluster_NA|2018/01/01:0.0052284014,E6121-LALR|MEX|ST_3|Cluster_NA|2018/01/01:0.0022124490):0.0041504685,E7021-MCRR|MEX|ST_3|Cluster_NA|2018/01/01:0.0067025555):0.0204429195):0.0013260777):0.0000065826,((E1065-LAZT|MEX|ST_3|Cluster_NA|2013/01/01:0.0057699626,(E2517-RMB|MEX|ST_3|Cluster_NA|2015/01/01:0.0009905153,(E3146-RJVA|MEX|ST_3|Cluster_NA|2016/01/01:0.0000027755,E5273-RXVA|MEX|ST_3|Cluster_NA|2017/01/01:0.0009634522):0.0085530939):0.0021994560):0.0117229378,((E2577-AEMA|MEX|ST_3|Cluster_NA|2015/01/01:0.0120379548,E3135-GPC|MEX|ST_3|Cluster_NA|2016/01/01:0.0103603430):0.0085508446,E5865-RLS|MEX|ST_2|Cluster_NA|2018/01/01:0.0429252089):0.0038903058):0.0014990422):0.0013185809,((E2051-MCC|MEX|ST_3|Cluster_NA|2015/01/01:0.0216502511,E4432-RMPP|MEX|ST_3|Cluster_NA|2017/01/01:0.0276465331):0.0013750545,E6076-MEGH|MEX|ST_3|Cluster_NA|2018/01/01:0.0202266536):0.0007419158):0.0012245939,(((E1821-OBL|MEX|ST_1|Cluster_NA|2015/01/01:0.0010818926,E4651-JALV|MEX|ST_1|Cluster_NA|2017/01/01:0.0082565307):0.0181687890,(E5779-NRV|MEX|ST_3|Cluster_NA|2017/01/01:0.0036636064,E5780-JMR|MEX|ST_3|Cluster_NA|2017/01/01:0.0000027755):0.0089793134):0.0065547193,E2314-ERAL|MEX|ST_3|Cluster_NA|2015/01/01:0.0177540725):0.0002342306):0.0097150435):0.0000056531,((((((CEC-19-0989|MEX|ST_1|Cluster_NA|2019/12/05:0.0039049864,(CEC-21-3617|MEX|ST_2|Cluster_NA|2021/05/12:0.0036142766,CEC-22-5947|MEX|ST_2|Cluster_NA|2022/01/03:0.0045901745):0.0024042302):0.0011249265,CEC-21-4194|MEX|ST_1|Cluster_NA|2021/07/02:0.0000027755):0.0288002866,E5964-JLA|MEX|ST_3|Cluster_NA|2018/01/01:0.0354206005):0.0051493687,CEC-20-1438|MEX|ST_2|Cluster_NA|2020/09/15:0.0268499621):0.0083108376,MG942129|US|ST_NA|Cluster_NA|2011/01/01:0.0145592081):0.0018707777,E0752-RSR|MEX|ST_3|Cluster_NA|2012/01/01:0.0136937237):0.0000076273):0.0008348808):0.0000027755):0.0017254332):0.0024283937,((((((CEC-19-0038|MEX|ST_1|Cluster_NA|2019/07/24:0.0098230921,(CEC-20-2003|MEX|ST_1|Cluster_NA|2020/11/12:0.0100581067,MG942177|US|ST_NA|Cluster_NA|2011/01/01:0.0177654749):0.0013914953):0.0212366424,MK330094|US|ST_NA|Cluster_NA|2015/01/01:0.0186399242):0.0029355150,((((CEC-21-2942|MEX|ST_1|Cluster_NA|2021/03/10:0.0057253884,CEC-21-4121|MEX|ST_1|Cluster_NA|2021/06/25:0.0113851443):0.0200264459,(((CEC-22-7200|MEX|ST_2|Cluster_NA|2022/04/19:0.0110885168,(CEC-22-9159|MEX|ST_2|Cluster_NA|2022/09/30:0.0027858300,CEC-22-9304|MEX|ST_1|Cluster_NA|2022/10/14:0.0107923907):0.0053869871):0.0065312117,E4428-VMFC|MEX|ST_2|Cluster_NA|2017/01/01:0.0198593361):0.0104213932,E5901-LVRF|MEX|ST_3|Cluster_NA|2018/01/01:0.0039644012):0.0056532002):0.0039601213,E2385-MARS|MEX|ST_2|Cluster_NA|2015/01/01:0.0151723837):0.0053560026,CEC-21-4118|MEX|ST_2|Cluster_NA|2021/06/25:0.0343894640):0.0061728185):0.0013394848,(CEC-22-7913|MEX|ST_1|Cluster_NA|2022/06/13:0.0356367644,(MK580185|US|ST_NA|Cluster_NA|2017/01/01:0.0441581716,(E2426-JHGL|MEX|ST_3|Cluster_NA|2015/01/01:0.0102416122,E3233-JCGB|MEX|ST_3|Cluster_NA|2017/01/01:0.0000077918):0.0316033310):0.0100594019):0.0039035702):0.0045302576,((((CEC-19-0608|MEX|ST_2|Cluster_NA|2019/10/18:0.0090167403,(CEC-22-6669|MEX|ST_1|Cluster_NA|2022/03/03:0.0063500686,(CEC-22-7291|MEX|ST_2|Cluster_NA|2022/04/26:0.0105338480,(CEC-22-9515|MEX|ST_1|Cluster_NA|2022/11/07:0.0086765191,CEC-22-9619|MEX|ST_1|Cluster_NA|2022/11/17:0.0076383158):0.0044626098):0.0036849369):0.0066192455):0.0112073815,(((CEC-22-8773|MEX|ST_2|Cluster_NA|2022/08/26:0.0074098012,E1424-JFGP|MEX|ST_3|Cluster_NA|2014/01/01:0.0000065826):0.0041203069,(E2516-JACR|MEX|ST_3|Cluster_NA|2015/01/01:0.0063570984,E7415-JASQ|MEX|ST_3|Cluster_NA|2018/01/01:0.0132327237):0.0016566530):0.0178208447,E6811-CHGO|MEX|ST_3|Cluster_NA|2018/01/01:0.0228848793):0.0110166721):0.0214800782,((((((((((CEC-21-2920|MEX|ST_1|Cluster_NA|2021/03/10:0.0078636891,CEC-22-9613|MEX|ST_1|Cluster_NA|2022/11/17:0.0024519139):0.0106610382,E4308-JJDM|MEX|ST_3|Cluster_NA|2017/01/01:0.0083016704):0.0039592769,E1944-BJL|MEX|ST_3|Cluster_NA|2015/01/01:0.0045495632):0.0043977971,(((CEC-22-6318|MEX|ST_1|Cluster_NA|2022/02/01:0.0325036992,E5741-GACD|MEX|ST_3|Cluster_NA|2017/01/01:0.0072831646):0.0021384347,(E3174-TAMZ|MEX|ST_3|Cluster_NA|2017/01/01:0.0091387215,E3649-AAGC|MEX|ST_3|Cluster_NA|2017/01/01:0.0061433247):0.0128279547):0.0000057189,(E6643-LFPV|MEX|ST_3|Cluster_NA|2018/01/01:0.0028726421,E6737-JAMS|MEX|ST_3|Cluster_NA|2018/01/01:0.0075933372):0.0095648028):0.0024148368):0.0015618704,((((CEC-22-9611|MEX|ST_2|Cluster_NA|2022/11/17:0.0028787125,E7100-LATA|MEX|ST_3|Cluster_NA|2018/01/01:0.0029318028):0.0068492660,((((E1081-FBR|MEX|ST_3|Cluster_NA|2013/01/01:0.0000027755,E1380-FATH|MEX|ST_3|Cluster_NA|2014/01/01:0.0000027755):0.0000027755,E3307-LEUE|MEX|ST_3|Cluster_NA|2017/01/01:0.0067787091):0.0021810599,((E2850-DSS|MEX|ST_3|Cluster_NA|2016/01/01:0.0014526572,(E2911-HAMP|MEX|ST_3|Cluster_NA|2016/01/01:0.0000027755,(E7069-ACBM|MEX|ST_3|Cluster_NA|2018/01/01:0.0029770260,E7463-EACP|MEX|ST_3|Cluster_NA|2018/01/01:0.0009783331):0.0058507320):0.0000065826):0.0000068736,(E2964-JLR|MEX|ST_3|Cluster_NA|2016/01/01:0.0019589702,E6350-AKC|MEX|ST_3|Cluster_NA|2018/01/01:0.0048516922):0.0018788930):0.0000065826):0.0007332122,E2758-JCDH|MEX|ST_3|Cluster_NA|2016/01/01:0.0000062771):0.0009842340):0.0007863690,(E5304-GJGC|MEX|ST_3|Cluster_NA|2017/01/01:0.0032184100,E6283-OATC|MEX|ST_3|Cluster_NA|2018/01/01:0.0010688388):0.0042474694):0.0077537177,(E2129-JSSP|MEX|ST_3|Cluster_NA|2015/01/01:0.0153610713,(((E2601-ERHB|MEX|ST_3|Cluster_NA|2015/01/01:0.0067544994,((E2789-RCT|MEX|ST_3|Cluster_NA|2016/01/01:0.0000027755,E7347-JDRZ|MEX|ST_3|Cluster_NA|2018/01/01:0.0034221545):0.0034805128,E2972-JFRL|MEX|ST_3|Cluster_NA|2016/01/01:0.0021169455):0.0010638084):0.0009122882,E2769-JEDN|MEX|ST_3|Cluster_NA|2016/01/01:0.0000027755):0.0075930725,E4519-FCK|MEX|ST_3|Cluster_NA|2017/01/01:0.0132469546):0.0034640356):0.0000077613):0.0000944132):0.0000065898,(E2605-EESL|MEX|ST_3|Cluster_NA|2015/01/01:0.0024114484,E5319-JEUT|MEX|ST_3|Cluster_NA|2017/01/01:0.0040160259):0.0036062564):0.0016454624,(E3208-MLJ|MEX|ST_3|Cluster_NA|2017/01/01:0.0100704794,E3212-NRG|MEX|ST_3|Cluster_NA|2017/01/01:0.0026436740):0.0062442781):0.0017104883,((E1086-JRCM|MEX|ST_3|Cluster_NA|2013/01/01:0.0042341739,(E3643-JARD|MEX|ST_3|Cluster_NA|2017/01/01:0.0116595147,E3897-RDL|MEX|ST_3|Cluster_NA|2017/01/01:0.0184188033):0.0015524564):0.0036539931,E6824-RFVG|MEX|ST_3|Cluster_NA|2018/01/01:0.0190425369):0.0008666852):0.0035338843,E2138-SRCP|MEX|ST_3|Cluster_NA|2015/01/01:0.0155071422):0.0028768889,E3635-MMC|MEX|ST_3|Cluster_NA|2017/01/01:0.0148418870):0.0118642201):0.0023383452,E5443-LDA|MEX|ST_2|Cluster_NA|2017/01/01:0.0251540664):0.0018249361):0.0013151959,(E0931-AMV|MEX|ST_3|Cluster_NA|2013/01/01:0.0260598961,(((E1885-JASR|MEX|ST_3|Cluster_NA|2015/01/01:0.0148809360,((E4417-AAA|MEX|ST_3|Cluster_NA|2017/01/01:0.0057302701,(E4971-JAAH|MEX|ST_3|Cluster_NA|2017/01/01:0.0009279099,E5073-KSRP|MEX|ST_3|Cluster_NA|2017/01/01:0.0039447321):0.0108156102):0.0038940381,E4474-VHFA|MEX|ST_3|Cluster_NA|2017/01/01:0.0048130340):0.0019276222):0.0021946327,(E3803-AVB|MEX|ST_3|Cluster_NA|2017/01/01:0.0155005121,E5370-LVB|MEX|ST_3|Cluster_NA|2017/01/01:0.0112782156):0.0066650374):0.0010070012,(E4324-MGBR|MEX|ST_3|Cluster_NA|2017/01/01:0.0062554204,E5611-RVR|MEX|ST_3|Cluster_NA|2017/01/01:0.0081995732):0.0146493922):0.0074452610):0.0066055955):0.0015585812):0.0043754500,(((((((((((CEC-19-0059|MEX|ST_1|Cluster_NA|2019/07/24:0.0152034963,(CEC-21-5351|MEX|ST_1|Cluster_NA|2021/10/26:0.0176280053,CEC-22-8912|MEX|ST_1|Cluster_NA|2022/09/07:0.0189931493):0.0185083491):0.0106146827,(KEXV01036980|BR|ST_NA|Cluster_NA|2016/01/01:0.0412896748,KEXV01037695|BR|ST_NA|Cluster_NA|2016/01/01:0.0241278048):0.0070441102):0.0036417224,(((((CEC-20-2020|MEX|ST_1|Cluster_NA|2020/11/13:0.0254535704,MG942580|US|ST_NA|Cluster_NA|2012/01/01:0.0128638500):0.0166786751,E3924-FJRA|MEX|ST_3|Cluster_NA|2017/01/01:0.0344088731):0.0032949653,(((KM357931|US|ST_NA|Cluster_NA|2011/01/01:0.0198626808,(MF456611|US|ST_NA|Cluster_NA|2012/01/01:0.0064041801,MF456980|US|ST_NA|Cluster_NA|2012/01/01:0.0055824717):0.0043949632):0.0249844259,KY036948|US|ST_NA|Cluster_NA|2011/01/01:0.0290002265):0.0059854640,MH355104|US|ST_NA|Cluster_NA|2015/01/01:0.0343590629):0.0037846947):0.0000056126,E6408-GJPM|MEX|ST_3|Cluster_NA|2018/01/01:0.0351029627):0.0016699870,(MG943273|US|ST_NA|Cluster_NA|2015/01/01:0.0074974830,MK922693|US|ST_NA|Cluster_NA|2018/01/01:0.0111977334):0.0112911614):0.0027231102):0.0002044612,((((KJ474351|PA|ST_NA|Cluster_NA|2011/01/01:0.0000027755,P-078-JR|PAN|ST_NA|Cluster_NA|2011/01/01:0.0000027755):0.0191581206,(((KJ474355|PA|ST_NA|Cluster_NA|2011/01/01:0.0000027755,P-082-AS|PAN|ST_NA|Cluster_NA|2011/01/01:0.0000027755):0.0137248094,KJ474637|PA|ST_NA|Cluster_NA|2013/01/01:0.0105670165):0.0029352786,KJ474487|PA|ST_NA|Cluster_NA|2012/01/01:0.0278019714):0.0160873135):0.0002303220,((MG942932|US|ST_NA|Cluster_NA|2014/01/01:0.0166617762,MK330067|US|ST_NA|Cluster_NA|2012/01/01:0.0229877226):0.0068781085,MK922897|US|ST_NA|Cluster_NA|2018/01/01:0.0263164459):0.0008456611):0.0000073426,((MF456677|US|ST_NA|Cluster_NA|2015/01/01:0.0221353082,(KY034793|US|ST_NA|Cluster_NA|2013/01/01:0.0075790311,E5140-JRGE|MEX|ST_3|Cluster_NA|2017/01/01:0.0452922217):0.0051945712):0.0000073862,MG942273|US|ST_NA|Cluster_NA|2011/01/01:0.0141175146):0.0016905747):0.0010539219):0.0027447673,(((((KEXV01012231|BR|ST_NA|Cluster_NA|2015/01/01:0.0254562698,KEXV01045037|BR|ST_NA|Cluster_NA|2017/01/01:0.0589851742):0.0163021228,MH354722|US|ST_NA|Cluster_NA|2012/01/01:0.0183925738):0.0044792832,(((MF457021|US|ST_NA|Cluster_NA|2012/01/01:0.0029970457,MG942778|US|ST_NA|Cluster_NA|2013/01/01:0.0087807852):0.0057105136,MF457137|US|ST_NA|Cluster_NA|2012/01/01:0.0041552827):0.0136261774,MG942888|US|ST_NA|Cluster_NA|2014/01/01:0.0286509582):0.0041018053):0.0014020451,MH353969|US|ST_NA|Cluster_NA|2011/01/01:0.0245503181):0.0014735763,(((KEXV01035750|BR|ST_NA|Cluster_NA|2016/01/01:0.0394478626,((MF456070|US|ST_NA|Cluster_NA|2013/01/01:0.0083793319,MF457282|US|ST_NA|Cluster_NA|2014/01/01:0.0090191029):0.0198978531,MH354446|US|ST_NA|Cluster_NA|2011/01/01:0.0284617970):0.0000080919):0.0000057264,MH354383|US|ST_NA|Cluster_NA|2011/01/01:0.0229883316):0.0046695976,(KEXV01046077|BR|ST_NA|Cluster_NA|2017/01/01:0.0214958122,(MF456218|US|ST_NA|Cluster_NA|2011/01/01:0.0251399877,E5781-JADE|MEX|ST_3|Cluster_NA|2017/01/01:0.0304515238):0.0055664467):0.0009771483):0.0035223574):0.0000057358):0.0016429195,((((((((((((CEC-20-1153|MEX|ST_1|Cluster_NA|2020/08/14:0.0032162265,CEC-20-1178|MEX|ST_1|Cluster_NA|2020/08/17:0.0001209614):0.0374144837,E3965-FIAS|MEX|ST_3|Cluster_NA|2017/01/01:0.0163008763):0.0019693088,(CEC-21-3532|MEX|ST_1|Cluster_NA|2021/05/04:0.0126472082,(CEC-21-3569|MEX|ST_1|Cluster_NA|2021/05/07:0.0068683401,(CEC-22-6621|MEX|ST_1|Cluster_NA|2022/02/28:0.0041067464,CEC-22-6676|MEX|ST_1|Cluster_NA|2022/03/03:0.0143988980):0.0091975384):0.0003728348):0.0050415190):0.0056943198,E3570-RRR|MEX|ST_3|Cluster_NA|2017/01/01:0.0208548037):0.0053431770,((CEC-21-2601|MEX|ST_1|Cluster_NA|2021/02/08:0.0088337720,(CEC-21-5243|MEX|ST_1|Cluster_NA|2021/10/18:0.0039513806,CEC-22-8227|MEX|ST_1|Cluster_NA|2022/07/07:0.0058176197):0.0014427553):0.0015000180,CEC-21-4052|MEX|ST_1|Cluster_NA|2021/06/21:0.0076263441):0.0252498358):0.0006689762,(E1248-JCGM|MEX|ST_3|Cluster_NA|2013/01/01:0.0070378508,E5730-ELU|MEX|ST_3|Cluster_NA|2017/01/01:0.0272603520):0.0075168628):0.0000065898,((E0994-JMDD|MEX|ST_3|Cluster_NA|2013/01/01:0.0083354612,(E1530-LBPG|MEX|ST_3|Cluster_NA|2014/01/01:0.0021123756,(E3178-MPL|MEX|ST_3|Cluster_NA|2017/01/01:0.0035494315,(E4071-JCMR|MEX|ST_3|Cluster_NA|2017/01/01:0.0000065826,(E6682-TMMB|MEX|ST_3|Cluster_NA|2018/01/01:0.0013122376,E6685-ANM|MEX|ST_3|Cluster_NA|2018/01/01:0.0015883040):0.0038493127):0.0009439994):0.0032126421):0.0052096054):0.0027584326,E6939-MEPC|MEX|ST_3|Cluster_NA|2018/01/01:0.0105494495):0.0029537625):0.0006337599,E2983-WYSV|MEX|ST_3|Cluster_NA|2016/01/01:0.0123572316):0.0027260482,((((CEC-20-2115|MEX|ST_1|Cluster_NA|2020/11/25:0.0250555092,(E2594-HDNC|MEX|ST_3|Cluster_NA|2015/01/01:0.0024523219,E4102-SGO|MEX|ST_3|Cluster_NA|2017/01/01:0.0058548403):0.0029965687):0.0160103517,E2981-EAHG|MEX|ST_3|Cluster_NA|2016/01/01:0.0219148808):0.0045759557,((((CEC-21-3919|MEX|ST_1|Cluster_NA|2021/06/08:0.0149390510,E3000-JEPB|MEX|ST_3|Cluster_NA|2016/01/01:0.0000027755):0.0047201831,E1771-RCM|MEX|ST_3|Cluster_NA|2014/01/01:0.0044062419):0.0050732755,(((E1250-JAHA|MEX|ST_3|Cluster_NA|2013/01/01:0.0014634233,E1517-JFCC|MEX|ST_3|Cluster_NA|2014/01/01:0.0019851114):0.0008607174,E2975-EBGC|MEX|ST_3|Cluster_NA|2016/01/01:0.0080442771):0.0000027755,E1475-SDRE|MEX|ST_3|Cluster_NA|2014/01/01:0.0068191275):0.0011832635):0.0047409821,E6251-JASM|MEX|ST_3|Cluster_NA|2018/01/01:0.0144522960):0.0000082632):0.0091930541,E0627-LAMA|MEX|ST_3|Cluster_NA|2012/01/01:0.0205523121):0.0009835707):0.0125924221,(((((CEC-21-4782|MEX|ST_1|Cluster_NA|2021/09/08:0.0083820572,(CEC-22-8776|MEX|ST_1|Cluster_NA|2022/08/26:0.0047675041,E3633-FAPC|MEX|ST_3|Cluster_NA|2017/01/01:0.0138002225):0.0066011477):0.0277455301,E0998-MPKP|MEX|ST_3|Cluster_NA|2013/01/01:0.0260083725):0.0073423038,E6454-DVF|MEX|ST_3|Cluster_NA|2018/01/01:0.0451922911):0.0068429282,(((KJ474215|PA|ST_NA|Cluster_NA|2011/01/01:0.0066049097,KJ474225|PA|ST_NA|Cluster_NA|2011/01/01:0.0176620504):0.0046656667,(KJ474310|PA|ST_NA|Cluster_NA|2011/01/01:0.0000027755,P-033-MVE|PAN|ST_NA|Cluster_NA|2011/01/01:0.0000027755):0.0121989115):0.0189977172,KJ474464|PA|ST_NA|Cluster_NA|2012/01/01:0.0368912545):0.0085783762):0.0029024665,((CEC-22-6258|MEX|ST_1|Cluster_NA|2022/01/26:0.0464044615,MK922906|US|ST_NA|Cluster_NA|2018/01/01:0.0335721486):0.0048719687,((KEXV01034550|BR|ST_NA|Cluster_NA|2016/01/01:0.0146178546,KEXV01044991|BR|ST_NA|Cluster_NA|2017/01/01:0.0770063210):0.0072285801,E0305-AEPR|MEX|ST_3|Cluster_NA|2012/01/01:0.0228020774):0.0029571455):0.0045738608):0.0007490653):0.0007233706,MH355416|US|ST_NA|Cluster_NA|2011/01/01:0.0237540086):0.0000065898,(((MF456069|US|ST_NA|Cluster_NA|2013/01/01:0.0230999409,E3444-EAH|MEX|ST_3|Cluster_NA|2017/01/01:0.0314626463):0.0039999587,MG942198|US|ST_NA|Cluster_NA|2011/01/01:0.0169089887):0.0024055537,MG943735|US|ST_NA|Cluster_NA|2016/01/01:0.0173293444):0.0033511630):0.0007989497):0.0022392554,((((((CEC-19-0129|MEX|ST_1|Cluster_NA|2019/08/28:0.0158054763,KJ474317|PA|ST_NA|Cluster_NA|2011/01/01:0.0165640872):0.0273236762,((CEC-19-0967|MEX|ST_1|Cluster_NA|2019/12/04:0.0101232180,(CEC-20-2004|MEX|ST_1|Cluster_NA|2020/11/12:0.0077566927,CEC-22-9596|MEX|ST_1|Cluster_NA|2022/11/16:0.0113778784):0.0075185724):0.0120524786,((((((((CEC-20-2240|MEX|ST_1|Cluster_NA|2020/12/08:0.0032589256,((CEC-21-5537|MEX|ST_1|Cluster_NA|2021/11/10:0.0070482684,CEC-22-8708|MEX|ST_1|Cluster_NA|2022/08/23:0.0108042345):0.0010273316,(CEC-21-5851|MEX|ST_1|Cluster_NA|2021/12/07:0.0055296610,CEC-22-9445|MEX|ST_2|Cluster_NA|2022/10/28:0.0091145147):0.0073856871):0.0012943941):0.0063944097,E0085-SGA|MEX|ST_3|Cluster_NA|2011/01/01:0.0025754399):0.0017083134,CEC-22-8223|MEX|ST_1|Cluster_NA|2022/07/07:0.0165492166):0.0011891857,(((CEC-21-4019|MEX|ST_2|Cluster_NA|2021/06/17:0.0079883282,E0673-YJS|MEX|ST_3|Cluster_NA|2012/01/01:0.0094060231):0.0027835103,(E0086-JPRA|MEX|ST_3|Cluster_NA|2011/01/01:0.0000027755,(E0541-DRR|MEX|ST_1|Cluster_NA|2012/01/01:0.0096861164,E0683-ELF|MEX|ST_3|Cluster_NA|2012/01/01:0.0045273154):0.0013705873):0.0021709163):0.0000065898,(E2144-JAAH|MEX|ST_3|Cluster_NA|2015/01/01:0.0116754983,E5091-JGOB|MEX|ST_3|Cluster_NA|2017/01/01:0.0140960139):0.0058198643):0.0000066047):0.0022332557,(((CEC-21-3332|MEX|ST_1|Cluster_NA|2021/04/16:0.0153899213,E2493-MAES|MEX|ST_3|Cluster_NA|2015/01/01:0.0197313608):0.0048099946,(CEC-22-7953|MEX|ST_1|Cluster_NA|2022/06/15:0.0000027755,CEC-22-7963|MEX|ST_2|Cluster_NA|2022/06/14:0.0003849642):0.0155445757):0.0016634233,((CEC-21-3614|MEX|ST_2|Cluster_NA|2021/05/12:0.0407520081,E2395-RLC|MEX|ST_3|Cluster_NA|2015/01/01:0.0069328223):0.0038346688,(E0600-ACY|MEX|ST_3|Cluster_NA|2012/01/01:0.0044227876,E1364-LDCL|MEX|ST_3|Cluster_NA|2014/01/01:0.0075392095):0.0014673961):0.0007032612):0.0007541848):0.0034627742,E0082-JJCZ|MEX|ST_3|Cluster_NA|2011/01/01:0.0093949693):0.0013322396,((CEC-21-4326|MEX|ST_1|Cluster_NA|2021/07/15:0.0023270565,CEC-21-4570|MEX|ST_1|Cluster_NA|2021/08/13:0.0003720580):0.0015902259,CEC-21-4571|MEX|ST_1|Cluster_NA|2021/08/13:0.0024690303):0.0104284514):0.0030377649,(CEC-21-2799|MEX|ST_2|Cluster_NA|2021/03/01:0.0153626987,E2243-JRB|MEX|ST_3|Cluster_NA|2015/01/01:0.0007715401):0.0002576672):0.0038134024):0.0320110577):0.0028347603,((CEC-20-0983|MEX|ST_2|Cluster_NA|2020/07/22:0.0386804175,(E4461-JCER|MEX|ST_3|Cluster_NA|2017/01/01:0.0107526405,E4900-FHU|MEX|ST_3|Cluster_NA|2017/01/01:0.0249238119):0.0214629907):0.0080840169,((CEC-20-1742|MEX|ST_1|Cluster_NA|2020/10/15:0.0123945177,(CEC-22-8558|MEX|ST_1|Cluster_NA|2022/08/10:0.0163497478,CEC-22-9680|MEX|ST_2|Cluster_NA|2022/11/25:0.0089549422):0.0089765453):0.0220005333,KEXV01008766|BR|ST_NA|Cluster_NA|2015/01/01:0.0261306717):0.0072632687):0.0010825731):0.0027904043,(((((KEXV01014609|BR|ST_NA|Cluster_NA|2014/01/01:0.0228985679,MH354900|US|ST_NA|Cluster_NA|2013/01/01:0.0335278196):0.0050162667,(((KEXV01035915|BR|ST_NA|Cluster_NA|2017/01/01:0.0485883886,MN971700|US|ST_NA|Cluster_NA|2017/01/01:0.0257100944):0.0112747603,KEXV01041055|BR|ST_NA|Cluster_NA|2016/01/01:0.0354230050):0.0020436459,KEXV01040007|BR|ST_NA|Cluster_NA|2017/01/01:0.0398417495):0.0051990859):0.0006969407,((KEXV01046016|BR|ST_NA|Cluster_NA|2017/01/01:0.0282533371,KEXV01046431|BR|ST_NA|Cluster_NA|2017/01/01:0.0085945124):0.0170202711,MG943240|US|ST_NA|Cluster_NA|2015/01/01:0.0254108991):0.0057309047):0.0000059907,((((KEXV01039049|BR|ST_NA|Cluster_NA|2017/01/01:0.0420956099,E3747-RCV|MEX|ST_3|Cluster_NA|2017/01/01:0.0286674279):0.0076048913,(((MH353979|US|ST_NA|Cluster_NA|2013/01/01:0.0000027755,MH355514|US|ST_NA|Cluster_NA|2015/01/01:0.0000027755):0.0148061882,MH355074|US|ST_NA|Cluster_NA|2014/01/01:0.0203704903):0.0152725380,E3797-FJDL|MEX|ST_3|Cluster_NA|2017/01/01:0.0351665853):0.0044456127):0.0005214607,(((MG942611|US|ST_NA|Cluster_NA|2012/01/01:0.0038929825,MK922898|US|ST_NA|Cluster_NA|2018/01/01:0.0109405047):0.0108746274,MG943616|US|ST_NA|Cluster_NA|2016/01/01:0.0032927966):0.0062502708,MG943246|US|ST_NA|Cluster_NA|2015/01/01:0.0084089916):0.0176069086):0.0040194812,((MF455769|US|ST_NA|Cluster_NA|2013/01/01:0.0192816194,(MH354895|US|ST_NA|Cluster_NA|2014/01/01:0.0058974668,MH354902|US|ST_NA|Cluster_NA|2013/01/01:0.0026805818):0.0225396566):0.0070606752,(((MG942133|US|ST_NA|Cluster_NA|2011/01/01:0.0105737124,(MG942855|US|ST_NA|Cluster_NA|2013/01/01:0.0024180675,((MG942943|US|ST_NA|Cluster_NA|2014/01/01:0.0040961825,MG943410|US|ST_NA|Cluster_NA|2015/01/01:0.0059453158):0.0033163532,((MG943530|US|ST_NA|Cluster_NA|2016/01/01:0.0018965705,(MG943782|US|ST_NA|Cluster_NA|2016/01/01:0.0000027755,MN971716|US|ST_NA|Cluster_NA|2017/01/01:0.0000027755):0.0075186537):0.0007194386,MK922672|US|ST_NA|Cluster_NA|2018/01/01:0.0043809403):0.0022665092):0.0000027755):0.0135192706):0.0058809672,MK922966|US|ST_NA|Cluster_NA|2018/01/01:0.0123301515):0.0110886376,E3972-ATC|MEX|ST_3|Cluster_NA|2017/01/01:0.0239249556):0.0046484010):0.0034604833):0.0000065826):0.0030641267,((MG942128|US|ST_NA|Cluster_NA|2011/01/01:0.0111021430,MG942216|US|ST_NA|Cluster_NA|2011/01/01:0.0000027755):0.0269667466,MH496618|PR|ST_NA|Cluster_NA|2017/01/01:0.0137961887):0.0053189868):0.0000065898):0.0012220929,((((((KY057562|US|ST_NA|Cluster_NA|2015/01/01:0.0073492603,KY190190|US|ST_NA|Cluster_NA|2011/01/01:0.0057289941):0.0249531009,(E1711-FSS|MEX|ST_1|Cluster_NA|2014/01/01:0.0086335439,E2297-AHG|MEX|ST_1|Cluster_NA|2015/01/01:0.0031192351):0.0316010376):0.0043499859,(MF456021|US|ST_NA|Cluster_NA|2014/01/01:0.0023367767,MF456356|US|ST_NA|Cluster_NA|2012/01/01:0.0045959871):0.0135693167):0.0036293879,E0891-SAO|MEX|ST_3|Cluster_NA|2013/01/01:0.0276530955):0.0006293211,(MH352666|US|ST_NA|Cluster_NA|2012/01/01:0.0143998153,((MH354399|US|ST_NA|Cluster_NA|2011/01/01:0.0103445099,MH354832|US|ST_NA|Cluster_NA|2013/01/01:0.0014948617):0.0173974992,MH355519|US|ST_NA|Cluster_NA|2013/01/01:0.0066669611):0.0063416134):0.0092001971):0.0007729125,MK922803|US|ST_NA|Cluster_NA|2018/01/01:0.0086609183):0.0023658959):0.0014942717,((((((((((((CEC-19-0388|MEX|ST_1|Cluster_NA|2019/09/25:0.0027629626,CEC-19-1013|MEX|ST_1|Cluster_NA|2019/12/09:0.0000065826):0.0148002744,(CEC-22-6043|MEX|ST_1|Cluster_NA|2022/01/10:0.0159643138,E0306-GMS|MEX|ST_3|Cluster_NA|2012/01/01:0.0100775649):0.0024817434):0.0007764723,((CEC-20-1680|MEX|ST_1|Cluster_NA|2020/10/12:0.0019030705,(CEC-21-2779|MEX|ST_1|Cluster_NA|2021/02/25:0.0097221418,(E5768-MMM|MEX|ST_3|Cluster_NA|2017/01/01:0.0000027755,E5932-CDM|MEX|ST_1|Cluster_NA|2018/01/01:0.0010866754):0.0075757078):0.0011930130):0.0007291820,((CEC-21-5749|MEX|ST_1|Cluster_NA|2021/11/30:0.0003738408,CEC-21-5750|MEX|ST_1|Cluster_NA|2021/12/01:0.0000027755):0.0036406138,E5050-DCP|MEX|ST_1|Cluster_NA|2017/01/01:0.0009580926):0.0050839869):0.0020974155):0.0000056389,(CEC-22-7461|MEX|ST_1|Cluster_NA|2022/05/11:0.0055868951,CEC-22-7462|MEX|ST_1|Cluster_NA|2022/05/11:0.0050107206):0.0113728778):0.0017112937,E5783-MCS|MEX|ST_3|Cluster_NA|2017/01/01:0.0198014451):0.0026971836,((CEC-20-2076|MEX|ST_1|Cluster_NA|2020/11/23:0.0094788935,E7125-JRH|MEX|ST_3|Cluster_NA|2018/01/01:0.0045005080):0.0038846842,(E0043-JCGL|MEX|ST_3|Cluster_NA|2011/01/01:0.0034825739,E0777-CDL|MEX|ST_3|Cluster_NA|2012/01/01:0.0024568589):0.0018310539):0.0027084386):0.0055063131,(CEC-20-1489|MEX|ST_1|Cluster_NA|2020/09/22:0.0326001589,E3427-HCZ|MEX|ST_3|Cluster_NA|2017/01/01:0.0069233662):0.0039159074):0.0063429578,(CEC-21-5615|MEX|ST_1|Cluster_NA|2021/11/19:0.0359199167,(E1321-SLCV|MEX|ST_3|Cluster_NA|2013/01/01:0.0247028370,E1770-MASG|MEX|ST_3|Cluster_NA|2014/01/01:0.0138639416):0.0152929548):0.0008102811):0.0070621322,((CEC-22-6117|MEX|ST_1|Cluster_NA|2022/01/14:0.0097149666,E6606-MAPR|MEX|ST_3|Cluster_NA|2018/01/01:0.0121073304):0.0306563539,E1375-GLM|MEX|ST_3|Cluster_NA|2014/01/01:0.0211188371):0.0059339185):0.0117165049,MF456746|US|ST_NA|Cluster_NA|2014/01/01:0.0111897409):0.0032830311,(((((((CEC-22-8770|MEX|ST_1|Cluster_NA|2022/08/26:0.0180858929,(E1019-CIMK|MEX|ST_3|Cluster_NA|2013/01/01:0.0044175641,E1188-MAAZ|MEX|ST_3|Cluster_NA|2013/01/01:0.0032677783):0.0088579359):0.0088656206,E1102-AXNM|MEX|ST_3|Cluster_NA|2013/01/01:0.0114848795):0.0222661509,E0985-HHUA|MEX|ST_3|Cluster_NA|2013/01/01:0.0213173018):0.0080656309,((KEXV01029623|BR|ST_NA|Cluster_NA|2015/01/01:0.0158233946,KEXV01036127|BR|ST_NA|Cluster_NA|2016/01/01:0.0106846562):0.0205703380,(((KEXV01031612|BR|ST_NA|Cluster_NA|2016/01/01:0.0220047120,KEXV01034320|BR|ST_NA|Cluster_NA|2016/01/01:0.0357901072):0.0031395703,((KEXV01034442|BR|ST_NA|Cluster_NA|2017/01/01:0.0265548848,KEXV01044168|BR|ST_NA|Cluster_NA|2016/01/01:0.0171755154):0.0042967777,KEXV01035335|BR|ST_NA|Cluster_NA|2017/01/01:0.0019201033):0.0000027755):0.0036385883,(KEXV01034482|BR|ST_NA|Cluster_NA|2017/01/01:0.0124462304,KF782724|BR|ST_NA|Cluster_NA|2012/01/01:0.0124670104):0.0051751721):0.0144548970):0.0048327929):0.0000082110,KEXV01043166|BR|ST_NA|Cluster_NA|2016/01/01:0.0312525607):0.0008896201,((KEXV01045677|BR|ST_NA|Cluster_NA|2017/01/01:0.0539810907,(MG943784|US|ST_NA|Cluster_NA|2016/01/01:0.0071368978,MK922797|US|ST_NA|Cluster_NA|2018/01/01:0.0033032538):0.0171119338):0.0058752925,MG942479|US|ST_NA|Cluster_NA|2012/01/01:0.0243236838):0.0013628719):0.0032496506,(KEXV01044822|BR|ST_NA|Cluster_NA|2016/01/01:0.0256718732,MG196755|US|ST_NA|Cluster_NA|2011/01/01:0.0308350634):0.0072450462):0.0024687956):0.0000057631,(((KEXV01037217|BR|ST_NA|Cluster_NA|2017/01/01:0.0420006577,MZ475753|BR|ST_NA|Cluster_NA|2015/01/01:0.0400327404):0.0032353040,MH355041|US|ST_NA|Cluster_NA|2015/01/01:0.0097560631):0.0008799263,((MF456018|US|ST_NA|Cluster_NA|2013/01/01:0.0252579931,MF457191|US|ST_NA|Cluster_NA|2013/01/01:0.0238785359):0.0058319752,(MG942402|US|ST_NA|Cluster_NA|2012/01/01:0.0164945710,MK922731|US|ST_NA|Cluster_NA|2018/01/01:0.0319870006):0.0028640671):0.0022665908):0.0017528483):0.0000065961):0.0025120296):0.0000075542,((((((((((((((CEC-19-0299|MEX|ST_2|Cluster_NA|2019/09/17:0.0044110759,((CEC-21-4566|MEX|ST_1|Cluster_NA|2021/08/13:0.0077188199,(CEC-22-6418|MEX|ST_1|Cluster_NA|2022/02/10:0.0051107664,CEC-22-6961|MEX|ST_1|Cluster_NA|2022/03/28:0.0007254132):0.0060281625):0.0037268913,E4653-BGV|MEX|ST_1|Cluster_NA|2017/01/01:0.0038291166):0.0012369031):0.0003118689,(CEC-19-0734|MEX|ST_1|Cluster_NA|2019/11/06:0.0057974188,E4717-ZADH|MEX|ST_1|Cluster_NA|2017/01/01:0.0042793513):0.0003583679):0.0004039710,CEC-19-0948|MEX|ST_1|Cluster_NA|2019/11/29:0.0064694205):0.0002341674,(CEC-20-1274|MEX|ST_2|Cluster_NA|2020/08/27:0.0061064200,((CEC-21-2756|MEX|ST_1|Cluster_NA|2021/02/24:0.0010929986,E7354-JCLF|MEX|ST_3|Cluster_NA|2018/01/01:0.0000065826):0.0032647988,(CEC-21-3551|MEX|ST_1|Cluster_NA|2021/05/06:0.0066754291,CEC-22-7789|MEX|ST_1|Cluster_NA|2022/06/02:0.0022495422):0.0031661878):0.0014020286):0.0062233998):0.0007071351,E2766-CPD|MEX|ST_3|Cluster_NA|2016/01/01:0.0028657681):0.0037471542,E1430-RMS|MEX|ST_3|Cluster_NA|2014/01/01:0.0014995793):0.0006093112,E1332-CAMM|MEX|ST_3|Cluster_NA|2013/01/01:0.0066534463):0.0000066047,((CEC-20-1703|MEX|ST_1|Cluster_NA|2020/10/13:0.0053187479,CEC-21-5555|MEX|ST_2|Cluster_NA|2021/11/16:0.0078667727):0.0100662531,E3755-JEGO|MEX|ST_3|Cluster_NA|2017/01/01:0.0022241168):0.0062068780):0.0270834675,KEXV01039635|BR|ST_NA|Cluster_NA|2017/01/01:0.0403986523):0.0095654275,((((CEC-22-6214|MEX|ST_1|Cluster_NA|2022/01/21:0.0162506731,E1805-AAGP|MEX|ST_3|Cluster_NA|2014/01/01:0.0292682047):0.0264470272,(KEXV01036128|BR|ST_NA|Cluster_NA|2016/01/01:0.0059360133,KEXV01036406|BR|ST_NA|Cluster_NA|2017/01/01:0.0168743324):0.0214834718):0.0029344670,KEXV01034149|BR|ST_NA|Cluster_NA|2017/01/01:0.0332397724):0.0049820525,((KEXV01031239|BR|ST_NA|Cluster_NA|2015/01/01:0.0000027755,KEXV01031242|BR|ST_NA|Cluster_NA|2015/01/01:0.0000027755):0.0518741702,MW545346|BR|ST_NA|Cluster_NA|2018/01/01:0.0538427449):0.0156373087):0.0031978562):0.0007178156,(((KJ680930|US|ST_NA|Cluster_NA|2012/01/01:0.0148952927,((MG942649|US|ST_NA|Cluster_NA|2013/01/01:0.0031850787,(((MG942791|US|ST_NA|Cluster_NA|2013/01/01:0.0061009797,MG943773|US|ST_NA|Cluster_NA|2016/01/01:0.0092030643):0.0013665022,MG943125|US|ST_NA|Cluster_NA|2014/01/01:0.0032020477):0.0000055914,(MG942889|US|ST_NA|Cluster_NA|2014/01/01:0.0063383447,MG942917|US|ST_NA|Cluster_NA|2014/01/01:0.0000071384):0.0017599509):0.0007925654):0.0008005476,MG943271|US|ST_NA|Cluster_NA|2015/01/01:0.0056132997):0.0187797526):0.0021026274,MG942295|US|ST_NA|Cluster_NA|2012/01/01:0.0139210988):0.0096034383,((MG943559|US|ST_NA|Cluster_NA|2016/01/01:0.0238082413,KY036445|US|ST_NA|Cluster_NA|2012/01/01:0.0256370979):0.0060620381,E5545-FMM|MEX|ST_1|Cluster_NA|2017/01/01:0.0269052037):0.0039262355):0.0014829004):0.0001093455,(KEXV01015513|BR|ST_NA|Cluster_NA|2015/01/01:0.0128274451,KEXV01043545|BR|ST_NA|Cluster_NA|2016/01/01:0.0162521066):0.0179948842):0.0002105648,(((KEXV01032040|BR|ST_NA|Cluster_NA|2016/01/01:0.0376965163,KEXV01040961|BR|ST_NA|Cluster_NA|2016/01/01:0.0345948923):0.0071373077,MF456481|US|ST_NA|Cluster_NA|2013/01/01:0.0282853930):0.0030453904,((KEXV01039247|BR|ST_NA|Cluster_NA|2017/01/01:0.0409884934,KEXV01039753|BR|ST_NA|Cluster_NA|2017/01/01:0.0237857295):0.0035494885,KEXV01045601|BR|ST_NA|Cluster_NA|2017/01/01:0.0193657514):0.0025602246):0.0057825674):0.0009518031,((KEXV01014887|BR|ST_NA|Cluster_NA|2014/01/01:0.0228999886,KEXV01044068|BR|ST_NA|Cluster_NA|2016/01/01:0.0077720778):0.0193999714,KEXV01029264|BR|ST_NA|Cluster_NA|2015/01/01:0.0266769580):0.0044520984):0.0025928526):0.0009393941,((((((((((KEXV01005257|BR|ST_NA|Cluster_NA|2014/01/01:0.0330581957,(KEXV01008306|BR|ST_NA|Cluster_NA|2014/01/01:0.0105179136,KEXV01008316|BR|ST_NA|Cluster_NA|2014/01/01:0.0168900406):0.0191304284):0.0000100141,KEXV01039321|BR|ST_NA|Cluster_NA|2017/01/01:0.0191738843):0.0007013231,MF594887|BR|ST_NA|Cluster_NA|2012/01/01:0.0205807078):0.0000065898,(KEXV01034874|BR|ST_NA|Cluster_NA|2016/01/01:0.0066997498,(KEXV01039005|BR|ST_NA|Cluster_NA|2016/01/01:0.0084681038,KEXV01039561|BR|ST_NA|Cluster_NA|2017/01/01:0.0023074328):0.0032413479):0.0039941949):0.0168844035,((KEXV01039997|BR|ST_NA|Cluster_NA|2017/01/01:0.0251611216,KEXV01046685|BR|ST_NA|Cluster_NA|2017/01/01:0.0322100004):0.0162705129,KM851072|BR|ST_NA|Cluster_NA|2012/01/01:0.0518042338):0.0065253626):0.0000071714,((KEXV01037189|BR|ST_NA|Cluster_NA|2017/01/01:0.0308191296,KEXV01044881|BR|ST_NA|Cluster_NA|2016/01/01:0.0219538751):0.0057044602,KEXV01045682|BR|ST_NA|Cluster_NA|2017/01/01:0.0157611964):0.0227049596):0.0000079032,KM851138|BR|ST_NA|Cluster_NA|2012/01/01:0.0326459395):0.0065239609,KEXV01007029|BR|ST_NA|Cluster_NA|2014/01/01:0.0079800047):0.0017363664,((MF455828|US|ST_NA|Cluster_NA|2011/01/01:0.0074115093,(E5603-MLAS|MEX|ST_3|Cluster_NA|2017/01/01:0.0320143388,E6031-PSAR|MEX|ST_3|Cluster_NA|2018/01/01:0.0374360481):0.0069359227):0.0034404772,((MF457236|US|ST_NA|Cluster_NA|2012/01/01:0.0232666226,E1761-ASR|MEX|ST_3|Cluster_NA|2014/01/01:0.0329316743):0.0069871392,((MG943287|US|ST_NA|Cluster_NA|2015/01/01:0.0230643743,((G-0867|GUA|ST_NA|Cluster_NA|2013/01/01:0.0024616937,(G-1178|GUA|ST_NA|Cluster_NA|2014/01/01:0.0015354002,G-1528|GUA|ST_NA|Cluster_NA|2015/01/01:0.0023418691):0.0150317051):0.0086278464,G-1332|GUA|ST_NA|Cluster_NA|2014/01/01:0.0168217742):0.0047555520):0.0063794901,KY035838|US|ST_NA|Cluster_NA|2011/01/01:0.0229593649):0.0048273193):0.0002914768):0.0011805542):0.0000056981,((((((((((E5649-AVR|MEX|ST_1|Cluster_NA|2017/01/01:0.0008988611,E5651-SJTD|MEX|ST_1|Cluster_NA|2017/01/01:0.0085675381):0.0166425096,(G-0491|GUA|ST_NA|Cluster_NA|2012/01/01:0.0323165438,G-0863|GUA|ST_NA|Cluster_NA|2013/01/01:0.0221402727):0.0003455181):0.0014426223,((((G-0645|GUA|ST_NA|Cluster_NA|2012/01/01:0.0079800400,G-0650|GUA|ST_NA|Cluster_NA|2012/01/01:0.0178676551):0.0039970816,G-1008|GUA|ST_NA|Cluster_NA|2013/01/01:0.0151475298):0.0004062849,G-1037|GUA|ST_NA|Cluster_NA|2013/01/01:0.0294902959):0.0047951965,G-1075|GUA|ST_NA|Cluster_NA|2013/01/01:0.0226323064):0.0006252362):0.0011411613,(G-0264|GUA|ST_NA|Cluster_NA|2011/01/01:0.0226060915,G-0667|GUA|ST_NA|Cluster_NA|2012/01/01:0.0068295008):0.0121740969):0.0042708886,(G-0420|GUA|ST_NA|Cluster_NA|2011/01/01:0.0135773215,(((G-0763|GUA|ST_NA|Cluster_NA|2012/01/01:0.0089713965,G-1210|GUA|ST_NA|Cluster_NA|2014/01/01:0.0209685765):0.0036742641,(G-1051|GUA|ST_NA|Cluster_NA|2013/01/01:0.0020996889,G-1052|GUA|ST_NA|Cluster_NA|2013/01/01:0.0101724835):0.0048624160):0.0116730782,G-0980|GUA|ST_NA|Cluster_NA|2013/01/01:0.0225214165):0.0062161853):0.0022051907):0.0000059734,(G-0265|GUA|ST_NA|Cluster_NA|2011/01/01:0.0244008661,(G-0404|GUA|ST_NA|Cluster_NA|2011/01/01:0.0182652757,G-0506|GUA|ST_NA|Cluster_NA|2012/01/01:0.0247047875):0.0033500407):0.0000076932):0.0017587630,((G-0526|GUA|ST_NA|Cluster_NA|2012/01/01:0.0308293814,(G-0583|GUA|ST_NA|Cluster_NA|2012/01/01:0.0220117464,(G-0632|GUA|ST_NA|Cluster_NA|2012/01/01:0.0012142799,G-0861|GUA|ST_NA|Cluster_NA|2013/01/01:0.0025867877):0.0255191172):0.0016834951):0.0000062136,(G-0614|GUA|ST_NA|Cluster_NA|2012/01/01:0.0086468810,G-0974|GUA|ST_NA|Cluster_NA|2013/01/01:0.0171237861):0.0008377313):0.0036553910):0.0000065729,N-091-GAFS|NIC|ST_NA|Cluster_NA|2012/01/01:0.0237917514):0.0000062418,(((((G-0369|GUA|ST_NA|Cluster_NA|2011/01/01:0.0127301356,(G-0713|GUA|ST_NA|Cluster_NA|2012/01/01:0.0067307680,G-1354|GUA|ST_NA|Cluster_NA|2014/01/01:0.0177907402):0.0028086203):0.0019582949,(G-0841|GUA|ST_NA|Cluster_NA|2013/01/01:0.0000027755,G-0968|GUA|ST_NA|Cluster_NA|2013/01/01:0.0022928174):0.0190308935):0.0028459600,G-0530|GUA|ST_NA|Cluster_NA|2012/01/01:0.0301274816):0.0021855550,(G-0844|GUA|ST_NA|Cluster_NA|2013/01/01:0.0246361701,G-1391|GUA|ST_NA|Cluster_NA|2015/01/01:0.0154651611):0.0016799428):0.0015356249,G-0818|GUA|ST_NA|Cluster_NA|2012/01/01:0.0169505421):0.0037321881):0.0017663109,(G-1079|GUA|ST_NA|Cluster_NA|2013/01/01:0.0197984858,N-042-HALM|NIC|ST_NA|Cluster_NA|2012/01/01:0.0217652028):0.0018875566):0.0084289039):0.0016096674):0.0000061501,(((((((((((CEC-19-0088|MEX|ST_1|Cluster_NA|2019/08/21:0.0004598376,CEC-19-0096|MEX|ST_1|Cluster_NA|2019/08/23:0.0057686794):0.0322149620,(((((CEC-19-0507|MEX|ST_2|Cluster_NA|2019/10/09:0.0277247945,((CEC-19-0726|MEX|ST_1|Cluster_NA|2019/11/05:0.0073367480,(CEC-20-1690|MEX|ST_1|Cluster_NA|2020/10/13:0.0047898116,(CEC-22-7469|MEX|ST_1|Cluster_NA|2022/05/11:0.0014506604,(CEC-22-8872|MEX|ST_1|Cluster_NA|2022/09/05:0.0003641976,CEC-22-9186|MEX|ST_2|Cluster_NA|2022/10/03:0.0000027755):0.0000027755):0.0044379350):0.0056337017):0.0035933914,(((CEC-20-2249|MEX|ST_1|Cluster_NA|2020/12/09:0.0026687205,CEC-21-2975|MEX|ST_1|Cluster_NA|2021/03/17:0.0003559699):0.0108435902,CEC-21-2826|MEX|ST_1|Cluster_NA|2021/03/02:0.0000065826):0.0024982447,CEC-21-2827|MEX|ST_1|Cluster_NA|2021/03/02:0.0057031960):0.0061135760):0.0046458214):0.0051020557,(CEC-19-0778|MEX|ST_1|Cluster_NA|2019/11/11:0.0115214893,((CEC-20-1681|MEX|ST_2|Cluster_NA|2020/10/12:0.0115563962,E1856-SNGC|MEX|ST_1|Cluster_NA|2015/01/01:0.0254285606):0.0005296731,CEC-22-6657|MEX|ST_2|Cluster_NA|2022/03/02:0.0107949364):0.0008628010):0.0030037797):0.0014456437,E0961-LAPG|MEX|ST_1|Cluster_NA|2013/01/01:0.0050746549):0.0045636026,CEC-21-3702|MEX|ST_1|Cluster_NA|2021/05/19:0.0257280054):0.0044981889,E4177-JCAV|MEX|ST_3|Cluster_NA|2017/01/01:0.0179147466):0.0049461496):0.0119168109,((CEC-21-2844|MEX|ST_1|Cluster_NA|2021/03/04:0.0304771439,((KEXV01037920|BR|ST_NA|Cluster_NA|2016/01/01:0.0369467622,OR736737|US|ST_NA|Cluster_NA|2015/01/01:0.0260317470):0.0090222062,E0468-AATG|MEX|ST_3|Cluster_NA|2012/01/01:0.0339768829):0.0009552063):0.0033841396,(MG942553|US|ST_NA|Cluster_NA|2012/01/01:0.0254195626,(E0246-ILP|MEX|ST_1|Cluster_NA|2012/01/01:0.0002247036,E0523-VVM|MEX|ST_3|Cluster_NA|2012/01/01:0.0166423900):0.0347513174):0.0036349567):0.0043691691):0.0005310172,(((KEXV01002766|BR|ST_NA|Cluster_NA|2015/01/01:0.0404372734,KEXV01032984|BR|ST_NA|Cluster_NA|2016/01/01:0.0447589858):0.0040613515,(KEXV01039476|BR|ST_NA|Cluster_NA|2017/01/01:0.0269800327,KEXV01046147|BR|ST_NA|Cluster_NA|2017/01/01:0.0302477232):0.0042451646):0.0013440780,((((KEXV01015292|BR|ST_NA|Cluster_NA|2014/01/01:0.0274516046,KEXV01035912|BR|ST_NA|Cluster_NA|2017/01/01:0.0341577116):0.0000060720,(KEXV01015966|BR|ST_NA|Cluster_NA|2015/01/01:0.0082919569,KEXV01044171|BR|ST_NA|Cluster_NA|2016/01/01:0.0240310484):0.0040601551):0.0000056271,(KEXV01016131|BR|ST_NA|Cluster_NA|2015/01/01:0.0199090572,KEXV01039032|BR|ST_NA|Cluster_NA|2017/01/01:0.0430273514):0.0031288732):0.0022238719,((KEXV01015299|BR|ST_NA|Cluster_NA|2014/01/01:0.0260140704,KEXV01044245|BR|ST_NA|Cluster_NA|2016/01/01:0.0229382513):0.0036663616,((KEXV01015573|BR|ST_NA|Cluster_NA|2015/01/01:0.0136559517,KEXV01045097|BR|ST_NA|Cluster_NA|2017/01/01:0.0017213905):0.0052284085,KEXV01043213|BR|ST_NA|Cluster_NA|2016/01/01:0.0084554824):0.0087727930):0.0048456991):0.0168816770):0.0056119408):0.0009063568,((KEXV01032401|BR|ST_NA|Cluster_NA|2016/01/01:0.0273370897,KEXV01045983|BR|ST_NA|Cluster_NA|2017/01/01:0.0315438833):0.0028649247,E0716-LFSG|MEX|ST_3|Cluster_NA|2012/01/01:0.0289016789):0.0061044911):0.0000065898,((KEXV01008780|BR|ST_NA|Cluster_NA|2015/01/01:0.0117745294,KEXV01038915|BR|ST_NA|Cluster_NA|2016/01/01:0.0333845292):0.0040039943,(KEXV01036819|BR|ST_NA|Cluster_NA|2016/01/01:0.0327464619,(MG942076|US|ST_NA|Cluster_NA|2011/01/01:0.0007213401,MG942354|US|ST_NA|Cluster_NA|2012/01/01:0.0024817009):0.0310154860):0.0024552148):0.0041688002):0.0000065826,((KEXV01002835|BR|ST_NA|Cluster_NA|2015/01/01:0.0371152341,E4513-PMR|MEX|ST_3|Cluster_NA|2017/01/01:0.0182526877):0.0082425963,E3346-ECR|MEX|ST_3|Cluster_NA|2017/01/01:0.0190386763):0.0025626454):0.0029369949,((((((CEC-19-0923|MEX|ST_1|Cluster_NA|2019/11/27:0.0252858797,KEXV01044514|BR|ST_NA|Cluster_NA|2016/01/01:0.0381821393):0.0104118320,(KJ474597|PA|ST_NA|Cluster_NA|2013/01/01:0.0126921748,(E1742-LILR|MEX|ST_3|Cluster_NA|2014/01/01:0.0045477274,(E3805-AMH|MEX|ST_3|Cluster_NA|2017/01/01:0.0075485255,E5710-MAMD|MEX|ST_3|Cluster_NA|2017/01/01:0.0058761215):0.0026240487):0.0260207996):0.0035985137):0.0036524449,(E1318-DCR|MEX|ST_3|Cluster_NA|2013/01/01:0.0324372513,E6899-OABM|MEX|ST_3|Cluster_NA|2018/01/01:0.0396698532):0.0095823075):0.0020212469,(((KEXV01033613|BR|ST_NA|Cluster_NA|2016/01/01:0.0324008809,KEXV01033756|BR|ST_NA|Cluster_NA|2017/01/01:0.0351686649):0.0077221967,(((MH354733|US|ST_NA|Cluster_NA|2012/01/01:0.0000027755,(MH354950|US|ST_NA|Cluster_NA|2013/01/01:0.0007253542,((MH354987|US|ST_NA|Cluster_NA|2015/01/01:0.0051167620,MH355167|US|ST_NA|Cluster_NA|2015/01/01:0.0036592636):0.0007347718,MH355246|US|ST_NA|Cluster_NA|2014/01/01:0.0014557108):0.0000027755):0.0000027755):0.0000065826,(MH355004|US|ST_NA|Cluster_NA|2015/01/01:0.0000027755,MH355064|US|ST_NA|Cluster_NA|2014/01/01:0.0000027755):0.0036442797):0.0057131896,(MH354846|US|ST_NA|Cluster_NA|2013/01/01:0.0052194535,MH355059|US|ST_NA|Cluster_NA|2014/01/01:0.0005719274):0.0074252064):0.0277685691):0.0048828581,KY037036|US|ST_NA|Cluster_NA|2012/01/01:0.0102010563):0.0053275229):0.0013561559,(((((((CEC-20-1577|MEX|ST_1|Cluster_NA|2020/09/30:0.0111192347,((E3660-CGLR|MEX|ST_3|Cluster_NA|2017/01/01:0.0028851711,E7366-DOFT|MEX|ST_3|Cluster_NA|2018/01/01:0.0028012017):0.0000027755,E7365-EOA|MEX|ST_3|Cluster_NA|2018/01/01:0.0092708032):0.0037408621):0.0129416824,(((E3782-EPP|MEX|ST_3|Cluster_NA|2017/01/01:0.0070063524,E6524-PARO|MEX|ST_3|Cluster_NA|2018/01/01:0.0121951075):0.0042599884,E6988-JSA|MEX|ST_3|Cluster_NA|2018/01/01:0.0181260435):0.0080461065,E6273-FAPC|MEX|ST_3|Cluster_NA|2018/01/01:0.0069923348):0.0011206262):0.0044709987,((CEC-21-5350|MEX|ST_1|Cluster_NA|2021/10/26:0.0000065826,CEC-21-5374|MEX|ST_1|Cluster_NA|2021/10/27:0.0033886022):0.0165356509,E1964-GMM|MEX|ST_1|Cluster_NA|2015/01/01:0.0038757478):0.0052193441):0.0138673042,E2564-CAC|MEX|ST_3|Cluster_NA|2015/01/01:0.0305838739):0.0060670675,(((KEXV01007021|BR|ST_NA|Cluster_NA|2014/01/01:0.0323394335,KEXV01032710|BR|ST_NA|Cluster_NA|2017/01/01:0.0417263671):0.0176002469,(KEXV01042623|BR|ST_NA|Cluster_NA|2017/01/01:0.0380812196,(MG943257|US|ST_NA|Cluster_NA|2015/01/01:0.0045594807,MG943424|US|ST_NA|Cluster_NA|2015/01/01:0.0059187159):0.0465886054):0.0118925575):0.0000080540,(KEXV01044092|BR|ST_NA|Cluster_NA|2016/01/01:0.0450221766,MH353796|US|ST_NA|Cluster_NA|2014/01/01:0.0316207243):0.0039579513):0.0000079763):0.0038989507,(((((((KEXV01009171|BR|ST_NA|Cluster_NA|2015/01/01:0.0151390127,KEXV01038493|BR|ST_NA|Cluster_NA|2016/01/01:0.0046186112):0.0345593760,KEXV01012380|BR|ST_NA|Cluster_NA|2015/01/01:0.0347774230):0.0050444639,KEXV01038742|BR|ST_NA|Cluster_NA|2016/01/01:0.0178259201):0.0019966365,((KEXV01031313|BR|ST_NA|Cluster_NA|2015/01/01:0.0085650596,KEXV01038308|BR|ST_NA|Cluster_NA|2016/01/01:0.0133026812):0.0393138899,KEXV01035957|BR|ST_NA|Cluster_NA|2016/01/01:0.0378718605):0.0069622583):0.0030612164,(KEXV01039497|BR|ST_NA|Cluster_NA|2017/01/01:0.0079044526,MZ475780|BR|ST_NA|Cluster_NA|2017/01/01:0.0338282273):0.0209244667):0.0016951619,(KEXV01041500|BR|ST_NA|Cluster_NA|2017/01/01:0.0255704659,(KU901980|US|ST_NA|Cluster_NA|2012/01/01:0.0253022700,E2072-MGFG|MEX|ST_1|Cluster_NA|2015/01/01:0.0463479917):0.0061920154):0.0039206515):0.0036324441,MK922756|US|ST_NA|Cluster_NA|2018/01/01:0.0134773661):0.0000063419):0.0022036558,((KEXV01007748|BR|ST_NA|Cluster_NA|2014/01/01:0.0000027755,KY581505|BR|ST_NA|Cluster_NA|2014/01/01:0.0000027755):0.0294570613,KEXV01044418|BR|ST_NA|Cluster_NA|2016/01/01:0.0303414897):0.0095189618):0.0000058945):0.0011842020,((((KEXV01015247|BR|ST_NA|Cluster_NA|2014/01/01:0.0000027755,KEXV01045370|BR|ST_NA|Cluster_NA|2017/01/01:0.0000027755):0.0271029950,KEXV01016087|BR|ST_NA|Cluster_NA|2015/01/01:0.0360850641):0.0079341091,(KEXV01032815|BR|ST_NA|Cluster_NA|2016/01/01:0.0271187146,KEXV01032907|BR|ST_NA|Cluster_NA|2016/01/01:0.0424750122):0.0140522258):0.0063391643,((KEXV01042052|BR|ST_NA|Cluster_NA|2016/01/01:0.0035040182,KEXV01045117|BR|ST_NA|Cluster_NA|2017/01/01:0.0038233490):0.0242512978,OP977493|US|ST_NA|Cluster_NA|2013/01/01:0.0276242707):0.0059965211):0.0064873734):0.0000080486):0.0000061037,((((((((((((((((CEC-19-0201|MEX|ST_1|Cluster_NA|2019/09/06:0.0041202602,(CEC-22-7970|MEX|ST_1|Cluster_NA|2022/06/15:0.0014513730,(CEC-22-9692|MEX|ST_1|Cluster_NA|2022/11/28:0.0014249905,CEC-22-9747|MEX|ST_1|Cluster_NA|2022/12/05:0.0050913440):0.0026939416):0.0049539459):0.0011018840,(((CEC-19-0398|MEX|ST_2|Cluster_NA|2019/09/27:0.0010769916,CEC-19-0399|MEX|ST_1|Cluster_NA|2019/09/27:0.0007191233):0.0001934305,CEC-21-4754|MEX|ST_1|Cluster_NA|2021/09/01:0.0017144055):0.0035020387,CEC-21-5427|MEX|ST_1|Cluster_NA|2021/11/03:0.0056749956):0.0006772246):0.0093100342,((CEC-21-4175|MEX|ST_1|Cluster_NA|2021/07/01:0.0032054198,E2539-DARL|MEX|ST_1|Cluster_NA|2015/01/01:0.0008543800):0.0042446496,CEC-22-8390|MEX|ST_1|Cluster_NA|2022/07/20:0.0120537589):0.0008830873):0.0003476468,(CEC-19-0482|MEX|ST_2|Cluster_NA|2019/10/08:0.0067926124,CEC-21-2818|MEX|ST_2|Cluster_NA|2021/03/02:0.0073733207):0.0043138377):0.0148654151,(CEC-22-6844|MEX|ST_1|Cluster_NA|2022/03/17:0.0034372506,CEC-22-7826|MEX|ST_1|Cluster_NA|2022/06/03:0.0025924024):0.0243281211):0.0086939979,((CEC-19-0211|MEX|ST_1|Cluster_NA|2019/09/06:0.0433428363,(CEC-21-5936|MEX|ST_1|Cluster_NA|2021/12/14:0.0199128701,E5458-NJM|MEX|ST_3|Cluster_NA|2017/01/01:0.0158242166):0.0176170922):0.0009463797,(E0984-JLSJ|MEX|ST_3|Cluster_NA|2013/01/01:0.0262564050,(G-0084|GUA|ST_NA|Cluster_NA|2011/01/01:0.0108379365,G-1330|GUA|ST_NA|Cluster_NA|2014/01/01:0.0165560179):0.0172272654):0.0013045355):0.0020489991):0.0000056917,((CEC-21-2792|MEX|ST_1|Cluster_NA|2021/02/26:0.0111223151,(CEC-22-9063|MEX|ST_2|Cluster_NA|2022/09/23:0.0175008113,(E4298-OLB|MEX|ST_3|Cluster_NA|2017/01/01:0.0041483213,E5089-CFHZ|MEX|ST_3|Cluster_NA|2017/01/01:0.0080093891):0.0034118239):0.0052525072):0.0188390492,E5957-JEL|MEX|ST_3|Cluster_NA|2018/01/01:0.0181471659):0.0013832254):0.0019351869,(((((E0165-AMO|MEX|ST_3|Cluster_NA|2011/01/01:0.0178032127,E1425-LGS|MEX|ST_3|Cluster_NA|2014/01/01:0.0203204915):0.0013187498,((E0874-CCC|MEX|ST_3|Cluster_NA|2013/01/01:0.0023019435,E1018-RRC|MEX|ST_3|Cluster_NA|2013/01/01:0.0189495223):0.0054393979,E1419-ASA|MEX|ST_3|Cluster_NA|2014/01/01:0.0122578291):0.0036025349):0.0000065826,E2113-RAS|MEX|ST_3|Cluster_NA|2015/01/01:0.0038189754):0.0007535310,(E2765-JRP|MEX|ST_3|Cluster_NA|2016/01/01:0.0000027755,E3126-JLDM|MEX|ST_3|Cluster_NA|2016/01/01:0.0069880691):0.0058677166):0.0025710354,E1720-EMC|MEX|ST_3|Cluster_NA|2014/01/01:0.0088823485):0.0140086192):0.0099739677,(MH353607|US|ST_NA|Cluster_NA|2012/01/01:0.0209891761,KY036329|US|ST_NA|Cluster_NA|2012/01/01:0.0211627561):0.0124276458):0.0005958618,(((KEXV01029774|BR|ST_NA|Cluster_NA|2015/01/01:0.0335685259,KEXV01037388|BR|ST_NA|Cluster_NA|2017/01/01:0.0287783577):0.0150984722,(E2178-ABNH|MEX|ST_1|Cluster_NA|2015/01/01:0.0346943810,E5634-GLM|MEX|ST_3|Cluster_NA|2017/01/01:0.0354236277):0.0057413271):0.0000076895,((KEXV01031452|BR|ST_NA|Cluster_NA|2017/01/01:0.0358543283,MH352844|US|ST_NA|Cluster_NA|2014/01/01:0.0391235360):0.0078595178,MF457264|US|ST_NA|Cluster_NA|2014/01/01:0.0342261757):0.0000057178):0.0024109554):0.0000027755,(MF457270|US|ST_NA|Cluster_NA|2014/01/01:0.0263920856,((E6812-AVO|MEX|ST_3|Cluster_NA|2018/01/01:0.0000027755,E6813-CRG|MEX|ST_3|Cluster_NA|2018/01/01:0.0010831539):0.0176939304,E7219-IAF|MEX|ST_3|Cluster_NA|2018/01/01:0.0209102852):0.0118067351):0.0052666943):0.0038331798,((((((CEC-19-0590|MEX|ST_1|Cluster_NA|2019/10/16:0.0094698319,((CEC-21-2816|MEX|ST_1|Cluster_NA|2021/03/01:0.0065804449,CEC-22-6735|MEX|ST_2|Cluster_NA|2022/03/09:0.0089138815):0.0089882843,CEC-21-3045|MEX|ST_1|Cluster_NA|2021/03/23:0.0098368369):0.0023566982):0.0286478856,E2950-MADA|MEX|ST_3|Cluster_NA|2016/01/01:0.0228993118):0.0052382598,(((((((((CEC-19-0990|MEX|ST_2|Cluster_NA|2019/12/05:0.0040180799,CEC-21-3598|MEX|ST_1|Cluster_NA|2021/05/10:0.0038070249):0.0098356111,E4190-EAVT|MEX|ST_3|Cluster_NA|2017/01/01:0.0071757984):0.0017392934,E6609-FFI|MEX|ST_3|Cluster_NA|2018/01/01:0.0064808424):0.0026903541,(E1496-RDOO|MEX|ST_3|Cluster_NA|2014/01/01:0.0017524971,E7155-LAHS|MEX|ST_3|Cluster_NA|2018/01/01:0.0149914652):0.0083589174):0.0050351443,E6177-MMMR|MEX|ST_3|Cluster_NA|2018/01/01:0.0207296033):0.0045234629,E6844-AJCG|MEX|ST_3|Cluster_NA|2018/01/01:0.0110561378):0.0223192099,(KEXV01031936|BR|ST_NA|Cluster_NA|2017/01/01:0.0282740952,MF455534|US|ST_NA|Cluster_NA|2014/01/01:0.0446067820):0.0032754552):0.0017682761,MG942756|US|ST_NA|Cluster_NA|2013/01/01:0.0203025228):0.0043093512,(((KEXV01031725|BR|ST_NA|Cluster_NA|2017/01/01:0.0125094091,MW545389|BR|ST_NA|Cluster_NA|2018/01/01:0.0237773707):0.0147021672,MW545388|BR|ST_NA|Cluster_NA|2018/01/01:0.0558908926):0.0028454681,((KEXV01031907|BR|ST_NA|Cluster_NA|2017/01/01:0.0115010254,MW545400|BR|ST_NA|Cluster_NA|2018/01/01:0.0457825584):0.0096206132,KEXV01045485|BR|ST_NA|Cluster_NA|2017/01/01:0.0504064067):0.0000082284):0.0146007773):0.0006584714):0.0028057915,E0162-CHO|MEX|ST_3|Cluster_NA|2011/01/01:0.0376161838):0.0008304988,(KEXV01043730|BR|ST_NA|Cluster_NA|2016/01/01:0.0159489553,(((MG942753|US|ST_NA|Cluster_NA|2013/01/01:0.0222241320,(((((E0897-YCD|MEX|ST_3|Cluster_NA|2013/01/01:0.0000027755,G-0897|GUA|ST_NA|Cluster_NA|2013/01/01:0.0000027755):0.0007414612,G-0896|GUA|ST_NA|Cluster_NA|2013/01/01:0.0007674844):0.0108457719,(G-0567|GUA|ST_NA|Cluster_NA|2012/01/01:0.0019461225,(G-1195|GUA|ST_NA|Cluster_NA|2014/01/01:0.0060859050,G-1196|GUA|ST_NA|Cluster_NA|2014/01/01:0.0007564343):0.0065424387):0.0022062350):0.0045857503,G-1761|GUA|ST_NA|Cluster_NA|2016/01/01:0.0121603848):0.0011796304,(G-0087|GUA|ST_NA|Cluster_NA|2011/01/01:0.0022499448,(((G-0833|GUA|ST_NA|Cluster_NA|2012/01/01:0.0006583517,G-1523|GUA|ST_NA|Cluster_NA|2015/01/01:0.0081111790):0.0016280881,(G-1625|GUA|ST_NA|Cluster_NA|2015/01/01:0.0012032309,(G-1802-BRRA|GUA|ST_NA|Cluster_NA|2016/01/01:0.0038672317,G-1803-REGA|GUA|ST_NA|Cluster_NA|2016/01/01:0.0000027755):0.0044054107):0.0075351659):0.0007525295,(G-1547|GUA|ST_NA|Cluster_NA|2015/01/01:0.0000027755,G-1548|GUA|ST_NA|Cluster_NA|2015/01/01:0.0000027755):0.0105358075):0.0007384969):0.0155662004):0.0064117532):0.0000056389,(G-0205|GUA|ST_NA|Cluster_NA|2011/01/01:0.0044399870,(((G-0741|GUA|ST_NA|Cluster_NA|2012/01/01:0.0000065998,G-0800|GUA|ST_NA|Cluster_NA|2012/01/01:0.0068243664):0.0040183313,G-1710|GUA|ST_NA|Cluster_NA|2016/01/01:0.0152228963):0.0089771680,((G-1076|GUA|ST_NA|Cluster_NA|2013/01/01:0.0029305961,G-1589|GUA|ST_NA|Cluster_NA|2015/01/01:0.0044843736):0.0009134846,G-1481|GUA|ST_NA|Cluster_NA|2015/01/01:0.0006002618):0.0234297792):0.0067340357):0.0008749474):0.0038870169,MG943023|US|ST_NA|Cluster_NA|2014/01/01:0.0061254506):0.0170280349):0.0020438387):0.0006708300,((KEXV01035271|BR|ST_NA|Cluster_NA|2017/01/01:0.0331681449,MG942734|US|ST_NA|Cluster_NA|2013/01/01:0.0252801667):0.0075702596,E2146-JGOR|MEX|ST_3|Cluster_NA|2015/01/01:0.0399401773):0.0029053223):0.0018216771):0.0000027755,((KF700959|BR|ST_NA|Cluster_NA|2011/01/01:0.0299032299,MG941990|US|ST_NA|Cluster_NA|2011/01/01:0.0177251745):0.0025736914,MG943648|US|ST_NA|Cluster_NA|2016/01/01:0.0215367762):0.0046386026):0.0000058386,(((((((((((((CEC-19-0525|MEX|ST_1|Cluster_NA|2019/10/11:0.0050174728,CEC-21-2681|MEX|ST_1|Cluster_NA|2021/02/17:0.0075458189):0.0102988196,E1800-WHRM|MEX|ST_3|Cluster_NA|2014/01/01:0.0141404748):0.0016041196,((((((CEC-21-3106|MEX|ST_1|Cluster_NA|2021/03/29:0.0082674325,CEC-22-9052|MEX|ST_1|Cluster_NA|2022/09/22:0.0037914810):0.0078721634,B-057-JG|BEL|ST_NA|Cluster_NA|2013/01/01:0.0047889077):0.0060394208,(B-058-PC|BEL|ST_NA|Cluster_NA|2013/01/01:0.0054689700,B-110-AV|BEL|ST_NA|Cluster_NA|2014/01/01:0.0175019546):0.0006086095):0.0000027755,B-130-SB|BEL|ST_NA|Cluster_NA|2015/01/01:0.0080278498):0.0069373821,B-019-RQ|BEL|ST_NA|Cluster_NA|2013/01/01:0.0148675652):0.0064964380,E0695-EDGT|MEX|ST_1|Cluster_NA|2012/01/01:0.0076609165):0.0006569074):0.0035837142,((CEC-20-2244|MEX|ST_2|Cluster_NA|2020/12/09:0.0127365818,E5183-AGM|MEX|ST_1|Cluster_NA|2017/01/01:0.0008606670):0.0041715381,(CEC-21-2999|MEX|ST_1|Cluster_NA|2021/03/18:0.0056233125,(CEC-21-5776|MEX|ST_1|Cluster_NA|2021/12/02:0.0022419114,CEC-22-6931|MEX|ST_1|Cluster_NA|2022/03/25:0.0068043939):0.0081320046):0.0036821516):0.0152920400):0.0129375793,(CEC-22-9589|MEX|ST_2|Cluster_NA|2022/11/15:0.0247681028,E6622-HTA|MEX|ST_3|Cluster_NA|2018/01/01:0.0102542768):0.0172167412):0.0076954985,MG942386|US|ST_NA|Cluster_NA|2012/01/01:0.0219870178):0.0022717299,((KU190721|CA|ST_NA|Cluster_NA|2012/01/01:0.0337087880,MG942440|US|ST_NA|Cluster_NA|2012/01/01:0.0152671062):0.0076491618,(((MG942082|US|ST_NA|Cluster_NA|2011/01/01:0.0155763354,MG942805|US|ST_NA|Cluster_NA|2013/01/01:0.0092642559):0.0020334462,MG942342|US|ST_NA|Cluster_NA|2012/01/01:0.0036215205):0.0232274043,((((KY037015|US|ST_NA|Cluster_NA|2012/01/01:0.0009773174,KY037017|US|ST_NA|Cluster_NA|2011/01/01:0.0033960659):0.0129663379,E1395-LZC|MEX|ST_3|Cluster_NA|2014/01/01:0.0189081159):0.0118359038,(E7059-RGAF|MEX|ST_3|Cluster_NA|2018/01/01:0.0322043288,G-1389|GUA|ST_NA|Cluster_NA|2015/01/01:0.0132050507):0.0000071439):0.0168234351,E6766-JCH|MEX|ST_3|Cluster_NA|2018/01/01:0.0249327039):0.0082166758):0.0035436412):0.0007952688):0.0009599128,((((KEXV01032231|BR|ST_NA|Cluster_NA|2016/01/01:0.0244002984,(KEXV01036749|BR|ST_NA|Cluster_NA|2016/01/01:0.0408347086,E1778-EVTS|MEX|ST_3|Cluster_NA|2014/01/01:0.0401616771):0.0000056925):0.0020609263,KEXV01041772|BR|ST_NA|Cluster_NA|2017/01/01:0.0274137583):0.0048043469,MG942474|US|ST_NA|Cluster_NA|2012/01/01:0.0127882076):0.0010611948,(((KEXV01038577|BR|ST_NA|Cluster_NA|2016/01/01:0.0342905153,MH789695|US|ST_NA|Cluster_NA|2016/01/01:0.0311006833):0.0000062833,(MH354481|US|ST_NA|Cluster_NA|2011/01/01:0.0067896985,(MH354520|US|ST_NA|Cluster_NA|2011/01/01:0.0133544388,((MH354669|US|ST_NA|Cluster_NA|2011/01/01:0.0036324205,MH355121|US|ST_NA|Cluster_NA|2014/01/01:0.0100011886):0.0085818981,MH354989|US|ST_NA|Cluster_NA|2015/01/01:0.0108623435):0.0025205051):0.0048063544):0.0188424088):0.0036436977,(KEXV01038971|BR|ST_NA|Cluster_NA|2016/01/01:0.0421098980,E1206-VLS|MEX|ST_3|Cluster_NA|2013/01/01:0.0217243289):0.0037850783):0.0020481704):0.0008391016):0.0019472770,((((((((CEC-19-0764|MEX|ST_2|Cluster_NA|2019/11/08:0.0140908561,CEC-21-2406|MEX|ST_1|Cluster_NA|2021/01/19:0.0095944793):0.0068047317,((CEC-22-6870|MEX|ST_1|Cluster_NA|2022/03/18:0.0000027755,CEC-22-7662|MEX|ST_1|Cluster_NA|2022/05/24:0.0003574575):0.0012604374,E1562-JEVM|MEX|ST_1|Cluster_NA|2014/01/01:0.0013098007):0.0166438469):0.0007945768,E0522-FCB|MEX|ST_3|Cluster_NA|2012/01/01:0.0116293090):0.0014662521,(CEC-22-5982|MEX|ST_2|Cluster_NA|2022/01/04:0.0087514807,((E1793-JAOS|MEX|ST_3|Cluster_NA|2014/01/01:0.0049332775,E5099-JFCP|MEX|ST_3|Cluster_NA|2017/01/01:0.0038291902):0.0020225492,E3419-EOLV|MEX|ST_3|Cluster_NA|2017/01/01:0.0052801069):0.0056457274):0.0068110501):0.0033313036,E4153-HJQM|MEX|ST_3|Cluster_NA|2017/01/01:0.0229743963):0.0181687833,(KEXV01037053|BR|ST_NA|Cluster_NA|2016/01/01:0.0566968386,(MG943234|US|ST_NA|Cluster_NA|2015/01/01:0.0032260982,MN971728|US|ST_NA|Cluster_NA|2017/01/01:0.0046223237):0.0263015380):0.0098839806):0.0045151451,(E0658-MAHY|MEX|ST_3|Cluster_NA|2012/01/01:0.0001767603,E2628-AVP|MEX|ST_3|Cluster_NA|2015/01/01:0.0122061550):0.0182972651):0.0003930677,KEXV01044945|BR|ST_NA|Cluster_NA|2017/01/01:0.0206701510):0.0029843419):0.0000065279,((((((((CEC-19-0740|MEX|ST_2|Cluster_NA|2019/11/06:0.0015521160,CEC-22-9513|MEX|ST_1|Cluster_NA|2022/11/07:0.0062553784):0.0016611728,CEC-22-7434|MEX|ST_2|Cluster_NA|2022/05/09:0.0011371590):0.0297070502,(((CEC-22-9712|MEX|ST_1|Cluster_NA|2022/11/30:0.0360819593,E4338-RRM|MEX|ST_3|Cluster_NA|2017/01/01:0.0301718656):0.0024093711,E2530-JAOH|MEX|ST_3|Cluster_NA|2015/01/01:0.0214730373):0.0059812286,MH355210|US|ST_NA|Cluster_NA|2014/01/01:0.0247150448):0.0043602200):0.0009120954,(CEC-20-1796|MEX|ST_2|Cluster_NA|2020/10/22:0.0032261115,CEC-22-6298|MEX|ST_1|Cluster_NA|2022/01/28:0.0033672715):0.0408131137):0.0025342077,(MG942284|US|ST_NA|Cluster_NA|2012/01/01:0.0074739832,MG942762|US|ST_NA|Cluster_NA|2013/01/01:0.0070661208):0.0464992518):0.0002827229,(CEC-22-8732|MEX|ST_1|Cluster_NA|2022/08/24:0.0330087035,(E2532-IJHR|MEX|ST_3|Cluster_NA|2015/01/01:0.0161499133,E5597-PDTM|MEX|ST_3|Cluster_NA|2017/01/01:0.0150201051):0.0189291992):0.0189365713):0.0046895580,MK922879|US|ST_NA|Cluster_NA|2018/01/01:0.0255735358):0.0023233716,((((CEC-20-1019|MEX|ST_1|Cluster_NA|2020/07/27:0.0066608393,CEC-21-3651|MEX|ST_1|Cluster_NA|2021/05/18:0.0098323938):0.0110914140,CEC-22-7322|MEX|ST_1|Cluster_NA|2022/04/27:0.0258908937):0.0180156775,MG943787|US|ST_NA|Cluster_NA|2016/01/01:0.0354031644):0.0049702559,((E1195-OGC|MEX|ST_3|Cluster_NA|2013/01/01:0.0250721472,E5411-JJAG|MEX|ST_3|Cluster_NA|2017/01/01:0.0504787148):0.0062581472,E6241-MJGA|MEX|ST_3|Cluster_NA|2018/01/01:0.0330580164):0.0008520688):0.0086109279):0.0030288434):0.0000058757,(MH897920|US|ST_NA|Cluster_NA|2015/01/01:0.0273329407,G-0626|GUA|ST_NA|Cluster_NA|2012/01/01:0.0257028341):0.0066265633):0.0030939961,((((((CEC-19-0647|MEX|ST_1|Cluster_NA|2019/10/23:0.0450180069,KEXV01032068|BR|ST_NA|Cluster_NA|2016/01/01:0.0494580226):0.0054846249,(((KEXV01039631|BR|ST_NA|Cluster_NA|2017/01/01:0.0321078328,E7199-XARG|MEX|ST_3|Cluster_NA|2018/01/01:0.0337737224):0.0054275078,(MG941967|US|ST_NA|Cluster_NA|2011/01/01:0.0047505178,((MG942504|US|ST_NA|Cluster_NA|2012/01/01:0.0048444232,MG943296|US|ST_NA|Cluster_NA|2015/01/01:0.0032482410):0.0015510375,MG942610|US|ST_NA|Cluster_NA|2012/01/01:0.0016088330):0.0108969794):0.0222816827):0.0016251510,((KEXV01045759|BR|ST_NA|Cluster_NA|2017/01/01:0.0411414470,KF384810|US|ST_NA|Cluster_NA|2011/01/01:0.0416656786):0.0078867178,MK580187|US|ST_NA|Cluster_NA|2017/01/01:0.0247840468):0.0022442187):0.0017905280):0.0017445885,((((CEC-21-3807|MEX|ST_2|Cluster_NA|2021/05/27:0.0004075263,CEC-21-3808|MEX|ST_2|Cluster_NA|2021/05/27:0.0012182775):0.0357311881,(CEC-21-5584|MEX|ST_1|Cluster_NA|2021/11/18:0.0271908480,((CEC-22-7553|MEX|ST_1|Cluster_NA|2022/05/16:0.0128567676,E4937-JCA|MEX|ST_3|Cluster_NA|2017/01/01:0.0040963813):0.0080369729,(E0682-BCG|MEX|ST_3|Cluster_NA|2012/01/01:0.0106797570,E1118-EPG|MEX|ST_3|Cluster_NA|2013/01/01:0.0035309866):0.0018123536):0.0041203340):0.0160545143):0.0098991098,KEXV01014476|BR|ST_NA|Cluster_NA|2014/01/01:0.0296178051):0.0042565693,((MG943437|US|ST_NA|Cluster_NA|2015/01/01:0.0215606389,MH355071|US|ST_NA|Cluster_NA|2014/01/01:0.0053042182):0.0190064793,MH354868|US|ST_NA|Cluster_NA|2013/01/01:0.0369439341):0.0023774617):0.0054649416):0.0002151140,(((((CEC-22-7624|MEX|ST_1|Cluster_NA|2022/05/20:0.0294546547,S-020-CAGC|SAL|ST_NA|Cluster_NA|2011/01/01:0.0192044963):0.0069084225,(OR736817|US|ST_NA|Cluster_NA|2015/01/01:0.0067570798,OR737263|US|ST_NA|Cluster_NA|2016/01/01:0.0094066190):0.0167092533):0.0153622064,(KEXV01044658|BR|ST_NA|Cluster_NA|2016/01/01:0.0202810791,MK922820|US|ST_NA|Cluster_NA|2018/01/01:0.0133455506):0.0088555817):0.0048312615,(MG942291|US|ST_NA|Cluster_NA|2012/01/01:0.0281440151,MN703133|PE|ST_NA|Cluster_NA|2014/01/01:0.0369517111):0.0036245875):0.0030343330,(((KEXV01012201|BR|ST_NA|Cluster_NA|2014/01/01:0.0262051341,KEXV01030999|BR|ST_NA|Cluster_NA|2015/01/01:0.0337329981):0.0056945576,(KEXV01038097|BR|ST_NA|Cluster_NA|2017/01/01:0.0344428001,KEXV01038156|BR|ST_NA|Cluster_NA|2017/01/01:0.0198662270):0.0180569420):0.0052240504,(KJ474549|PA|ST_NA|Cluster_NA|2013/01/01:0.0387989615,(E7207-RMML|MEX|ST_3|Cluster_NA|2018/01/01:0.0270002251,E7220-PMOG|MEX|ST_3|Cluster_NA|2018/01/01:0.0190755285):0.0097961652):0.0044537705):0.0044684471):0.0010929731):0.0014417207,(((((CEC-21-2391|MEX|ST_1|Cluster_NA|2021/01/15:0.0110756043,CEC-22-7980|MEX|ST_2|Cluster_NA|2022/06/16:0.0192390622):0.0240125264,(E0989-EILR|MEX|ST_3|Cluster_NA|2013/01/01:0.0000065826,E6135-MADN|MEX|ST_3|Cluster_NA|2018/01/01:0.0102255775):0.0189769503):0.0181469949,((CEC-22-7275|MEX|ST_2|Cluster_NA|2022/04/26:0.0229742247,E7042-GDHT|MEX|ST_3|Cluster_NA|2018/01/01:0.0214923784):0.0285547972,(KEXV01015913|BR|ST_NA|Cluster_NA|2015/01/01:0.0164524982,KEXV01044450|BR|ST_NA|Cluster_NA|2016/01/01:0.0077265545):0.0415695296):0.0028656400):0.0017641734,CEC-21-2972|MEX|ST_1|Cluster_NA|2021/03/17:0.0473166693):0.0036103618,(KEXV01034790|BR|ST_NA|Cluster_NA|2016/01/01:0.0338431788,E6091-IRR|MEX|ST_3|Cluster_NA|2018/01/01:0.0172748141):0.0020089719):0.0026736780):0.0000027755,(MG942033|US|ST_NA|Cluster_NA|2011/01/01:0.0166018054,(MG942892|US|ST_NA|Cluster_NA|2014/01/01:0.0193869899,MH352828|US|ST_NA|Cluster_NA|2014/01/01:0.0263206684):0.0037764767):0.0026099908):0.0004337312):0.0000069820,((((((((((CEC-19-0565|MEX|ST_1|Cluster_NA|2019/10/16:0.0228837826,(E5419-HMGG|MEX|ST_1|Cluster_NA|2017/01/01:0.0000027755,E5547-NRB|MEX|ST_1|Cluster_NA|2017/01/01:0.0023134441):0.0027360726):0.0014853704,CEC-21-5015|MEX|ST_1|Cluster_NA|2021/09/27:0.0211586350):0.0105122904,(((CEC-21-3209|MEX|ST_1|Cluster_NA|2021/04/07:0.0070222037,CEC-22-7298|MEX|ST_1|Cluster_NA|2022/04/27:0.0091725387):0.0051052648,E2150-GFG|MEX|ST_3|Cluster_NA|2015/01/01:0.0134706630):0.0166261394,E5355-TAC|MEX|ST_3|Cluster_NA|2017/01/01:0.0119006730):0.0065524993):0.0011080202,(E2002-JGO|MEX|ST_3|Cluster_NA|2015/01/01:0.0181733537,E5633-AVM|MEX|ST_3|Cluster_NA|2017/01/01:0.0261041087):0.0015494436):0.0096945835,(((N-045-RALR|NIC|ST_NA|Cluster_NA|2012/01/01:0.0106624696,N-266-MRL|NIC|ST_NA|Cluster_NA|2014/01/01:0.0284549852):0.0012529200,N-304-HLO|NIC|ST_NA|Cluster_NA|2015/01/01:0.0156497512):0.0064279360,N-192-MAS|NIC|ST_NA|Cluster_NA|2013/01/01:0.0141550156):0.0085203003):0.0020439273,(((CEC-19-0575|MEX|ST_1|Cluster_NA|2019/10/16:0.0003545966,CEC-20-2118|MEX|ST_1|Cluster_NA|2020/11/27:0.0007550407):0.0062343626,E6390-EATF|MEX|ST_3|Cluster_NA|2018/01/01:0.0101381494):0.0273095380,((((E1607-JMZC|MEX|ST_3|Cluster_NA|2014/01/01:0.0004810815,E1609-MMG|MEX|ST_3|Cluster_NA|2014/01/01:0.0063192205):0.0041747451,(E2967-MCMM|MEX|ST_3|Cluster_NA|2016/01/01:0.0020918610,E2991-VHCG|MEX|ST_3|Cluster_NA|2016/01/01:0.0019602948):0.0029262072):0.0044172793,(E2552-MPH|MEX|ST_3|Cluster_NA|2015/01/01:0.0178658570,E2922-EAT|MEX|ST_3|Cluster_NA|2016/01/01:0.0124120879):0.0051484135):0.0128298113,((E3354-OPP|MEX|ST_3|Cluster_NA|2017/01/01:0.0258199478,(E4991-AOSB|MEX|ST_3|Cluster_NA|2017/01/01:0.0048443675,E4995-AADN|MEX|ST_3|Cluster_NA|2017/01/01:0.0110778577):0.0098852880):0.0019021861,E3556-JTY|MEX|ST_3|Cluster_NA|2017/01/01:0.0311336900):0.0036950133):0.0044457127):0.0072923491):0.0059903376,(KU190725|CA|ST_NA|Cluster_NA|2012/01/01:0.0161910339,KY037069|US|ST_NA|Cluster_NA|2013/01/01:0.0243975026):0.0077926002):0.0015363609,((((((KEXV01006985|BR|ST_NA|Cluster_NA|2014/01/01:0.0175104020,KEXV01045464|BR|ST_NA|Cluster_NA|2017/01/01:0.0366772894):0.0275568785,(MG943755|US|ST_NA|Cluster_NA|2016/01/01:0.0079350403,E5602-EJSV|MEX|ST_3|Cluster_NA|2017/01/01:0.0167129997):0.0223155134):0.0023110372,(E2009-MLAM|MEX|ST_3|Cluster_NA|2015/01/01:0.0150400011,E3167-RDOL|MEX|ST_3|Cluster_NA|2017/01/01:0.0064401894):0.0186180362):0.0018867442,((((KEXV01008824|BR|ST_NA|Cluster_NA|2015/01/01:0.0139367514,(KEXV01038912|BR|ST_NA|Cluster_NA|2016/01/01:0.0215950279,KEXV01038982|BR|ST_NA|Cluster_NA|2016/01/01:0.0084810030):0.0024127289):0.0320868982,KEXV01038120|BR|ST_NA|Cluster_NA|2017/01/01:0.0280841481):0.0108264736,((((E3220-RCCS|MEX|ST_3|Cluster_NA|2017/01/01:0.0020353751,E7017-LFAS|MEX|ST_3|Cluster_NA|2018/01/01:0.0089584931):0.0015540106,E7229-LAGS|MEX|ST_3|Cluster_NA|2018/01/01:0.0061217963):0.0047300913,E6741-GACE|MEX|ST_3|Cluster_NA|2018/01/01:0.0035441530):0.0100313977,(E7046-MAAO|MEX|ST_3|Cluster_NA|2018/01/01:0.0031873529,E7531-CJG|MEX|ST_3|Cluster_NA|2019/01/01:0.0029465773):0.0113815025):0.0379509701):0.0045882708,(KEXV01016181|BR|ST_NA|Cluster_NA|2015/01/01:0.0528962906,KEXV01032429|BR|ST_NA|Cluster_NA|2016/01/01:0.0368185463):0.0088805802):0.0022756144):0.0009422293,((KEXV01008207|BR|ST_NA|Cluster_NA|2014/01/01:0.0334954827,(MG941954|US|ST_NA|Cluster_NA|2011/01/01:0.0152446263,(((E2932-MARM|MEX|ST_3|Cluster_NA|2016/01/01:0.0057521490,E4124-DAB|MEX|ST_3|Cluster_NA|2017/01/01:0.0000027755):0.0000062085,E4123-RAQE|MEX|ST_3|Cluster_NA|2017/01/01:0.0085910161):0.0093213476,E4409-CMC|MEX|ST_3|Cluster_NA|2017/01/01:0.0100766462):0.0155448779):0.0125884820):0.0012359624,((((KEXV01031323|BR|ST_NA|Cluster_NA|2015/01/01:0.0665446340,KEXV01038974|BR|ST_NA|Cluster_NA|2016/01/01:0.0240555311):0.0217066687,KEXV01036890|BR|ST_NA|Cluster_NA|2016/01/01:0.0308847377):0.0027140692,MK330066|US|ST_NA|Cluster_NA|2012/01/01:0.0168581664):0.0053000163,(MF456918|US|ST_NA|Cluster_NA|2011/01/01:0.0058539879,MH789605|US|ST_NA|Cluster_NA|2016/01/01:0.0070778114):0.0123558673):0.0000065899):0.0036443440):0.0000056647,((MG942184|US|ST_NA|Cluster_NA|2011/01/01:0.0091253026,(E0402-FUF|MEX|ST_3|Cluster_NA|2012/01/01:0.0045279035,E4506-YMSG|MEX|ST_3|Cluster_NA|2017/01/01:0.0149700712):0.0054100023):0.0163594361,(MG943178|US|ST_NA|Cluster_NA|2014/01/01:0.0056925851,(MG943619|US|ST_NA|Cluster_NA|2016/01/01:0.0000027755,MG943710|US|ST_NA|Cluster_NA|2016/01/01:0.0049428992):0.0015471744):0.0349533998):0.0036413354):0.0033574109):0.0000061808,((((CEC-20-1535|MEX|ST_1|Cluster_NA|2020/09/25:0.0065857442,E7402-DACH|MEX|ST_3|Cluster_NA|2018/01/01:0.0091646852):0.0364794486,MH354814|US|ST_NA|Cluster_NA|2013/01/01:0.0505761178):0.0001302558,((MG943140|US|ST_NA|Cluster_NA|2014/01/01:0.0113626242,(E0532-JCL|MEX|ST_3|Cluster_NA|2012/01/01:0.0021759562,E2944-NHV|MEX|ST_3|Cluster_NA|2016/01/01:0.0097821062):0.0133543392):0.0160188431,E7422-LSF|MEX|ST_3|Cluster_NA|2018/01/01:0.0335135402):0.0096204562):0.0016147694,(((((CEC-21-2525|MEX|ST_1|Cluster_NA|2021/02/02:0.0134646217,E2624-JNCP|MEX|ST_3|Cluster_NA|2015/01/01:0.0194988957):0.0268263550,(E1122-OR|MEX|ST_3|Cluster_NA|2013/01/01:0.0126022449,(E4119-JMTE|MEX|ST_3|Cluster_NA|2017/01/01:0.0037384501,E4404-EDLG|MEX|ST_3|Cluster_NA|2017/01/01:0.0030315496):0.0052890947):0.0225926320):0.0117461023,(MF456818|US|ST_NA|Cluster_NA|2014/01/01:0.0309494502,E4161-EDAS|MEX|ST_3|Cluster_NA|2017/01/01:0.0322343056):0.0061504017):0.0018817782,((KEXV01014827|BR|ST_NA|Cluster_NA|2014/01/01:0.0320373575,E1661-JFH|MEX|ST_3|Cluster_NA|2014/01/01:0.0323517933):0.0048911761,(((KEXV01042888|BR|ST_NA|Cluster_NA|2016/01/01:0.0299359841,KEXV01044417|BR|ST_NA|Cluster_NA|2016/01/01:0.0156662853):0.0080665235,MG942367|US|ST_NA|Cluster_NA|2012/01/01:0.0231126399):0.0031323802,((((MF455612|US|ST_NA|Cluster_NA|2012/01/01:0.0176155514,((MF455738|US|ST_NA|Cluster_NA|2014/01/01:0.0239377222,MF457320|US|ST_NA|Cluster_NA|2015/01/01:0.0358010171):0.0079403310,MF457372|US|ST_NA|Cluster_NA|2011/01/01:0.0157552359):0.0030032042):0.0010301348,MF455770|US|ST_NA|Cluster_NA|2014/01/01:0.0189332017):0.0000058153,((MF455930|US|ST_NA|Cluster_NA|2013/01/01:0.0319273450,E4549-JASP|MEX|ST_3|Cluster_NA|2017/01/01:0.0234158281):0.0010848292,MF456680|US|ST_NA|Cluster_NA|2011/01/01:0.0227485815):0.0022312625):0.0010440906,(MF456089|US|ST_NA|Cluster_NA|2013/01/01:0.0181102482,MF456263|US|ST_NA|Cluster_NA|2011/01/01:0.0179673512):0.0018638242):0.0102681632):0.0000065820):0.0048852391):0.0005819628,((((KEXV01009122|BR|ST_NA|Cluster_NA|2015/01/01:0.0328881879,(((MG942387|US|ST_NA|Cluster_NA|2012/01/01:0.0021007351,MG942685|US|ST_NA|Cluster_NA|2013/01/01:0.0023987721):0.0080675236,MH354674|US|ST_NA|Cluster_NA|2011/01/01:0.0018625603):0.0209316025,MH354559|US|ST_NA|Cluster_NA|2012/01/01:0.0232616331):0.0148619632):0.0021453114,MH354885|US|ST_NA|Cluster_NA|2013/01/01:0.0291889184):0.0011259023,(N-019-LALC|NIC|ST_NA|Cluster_NA|2011/01/01:0.0020005635,N-396-RJG|NIC|ST_NA|Cluster_NA|2016/01/01:0.0160296370):0.0241393088):0.0002783967,KEXV01036978|BR|ST_NA|Cluster_NA|2016/01/01:0.0352749679):0.0044992566):0.0032118076):0.0000067025):0.0013069375,(((((KEXV01029587|BR|ST_NA|Cluster_NA|2015/01/01:0.0353830207,MN528244|BR|ST_NA|Cluster_NA|2016/01/01:0.0374678548):0.0052947890,KEXV01043564|BR|ST_NA|Cluster_NA|2016/01/01:0.0192660961):0.0044719762,((KU190766|CA|ST_NA|Cluster_NA|2013/01/01:0.0210568975,E3250-ARZ|MEX|ST_3|Cluster_NA|2017/01/01:0.0233532900):0.0048135554,MZ922520|US|ST_NA|Cluster_NA|2016/01/01:0.0238767483):0.0057012003):0.0025928170,(((KEXV01032833|BR|ST_NA|Cluster_NA|2016/01/01:0.0279442269,(KEXV01037535|BR|ST_NA|Cluster_NA|2017/01/01:0.0026565634,KEXV01037575|BR|ST_NA|Cluster_NA|2017/01/01:0.0191032180):0.0266362265):0.0058796667,(KEXV01039527|BR|ST_NA|Cluster_NA|2017/01/01:0.0277175836,((MG942262|US|ST_NA|Cluster_NA|2011/01/01:0.0016204398,MG942665|US|ST_NA|Cluster_NA|2013/01/01:0.0056039175):0.0012386722,MG942519|US|ST_NA|Cluster_NA|2012/01/01:0.0035181413):0.0263075437):0.0055050559):0.0000056389,((KEXV01042760|BR|ST_NA|Cluster_NA|2016/01/01:0.0212201916,KEXV01043913|BR|ST_NA|Cluster_NA|2016/01/01:0.0253320167):0.0022547884,KEXV01044070|BR|ST_NA|Cluster_NA|2016/01/01:0.0189535208):0.0046020820):0.0013490470):0.0018996674,((MG196846|US|ST_NA|Cluster_NA|2011/01/01:0.0245581830,MG943665|US|ST_NA|Cluster_NA|2016/01/01:0.0315325706):0.0039284504,((MG942310|US|ST_NA|Cluster_NA|2012/01/01:0.0170050940,MG942480|US|ST_NA|Cluster_NA|2012/01/01:0.0145377205):0.0113811388,MG943331|US|ST_NA|Cluster_NA|2015/01/01:0.0324287597):0.0043450482):0.0033666343):0.0017191605):0.0039556452):0.0027619209):0.0005716494,(KEXV01037911|BR|ST_NA|Cluster_NA|2016/01/01:0.0307679760,KEXV01045518|BR|ST_NA|Cluster_NA|2017/01/01:0.0160259330):0.0044991875):0.0000074926,(((KEXV01033365|BR|ST_NA|Cluster_NA|2016/01/01:0.0296833969,KY037554|US|ST_NA|Cluster_NA|2011/01/01:0.0067105866):0.0028265962,KY035799|US|ST_NA|Cluster_NA|2011/01/01:0.0038618317):0.0027409881,MN971707|US|ST_NA|Cluster_NA|2017/01/01:0.0287136413):0.0037255598):0.0011163371):0.0011351490,((((((((CEC-20-2055|MEX|ST_1|Cluster_NA|2020/11/19:0.0221373228,(CEC-21-5170|MEX|ST_2|Cluster_NA|2021/10/11:0.0025200531,CEC-21-5270|MEX|ST_1|Cluster_NA|2021/10/19:0.0004241078):0.0263706455):0.0054425243,(E0069-CGS|MEX|ST_3|Cluster_NA|2011/01/01:0.0000027755,E0100-ISG|MEX|ST_1|Cluster_NA|2011/01/01:0.0000027755):0.0129364215):0.0155909138,(KEXV01046244|BR|ST_NA|Cluster_NA|2017/01/01:0.0364748380,MK922810|US|ST_NA|Cluster_NA|2018/01/01:0.0296346113):0.0028887791):0.0037537472,((KEXV01038619|BR|ST_NA|Cluster_NA|2016/01/01:0.0081751190,KEXV01039206|BR|ST_NA|Cluster_NA|2017/01/01:0.0190168364):0.0132362322,KEXV01038896|BR|ST_NA|Cluster_NA|2016/01/01:0.0059515969):0.0126462563):0.0000056726,((E0251-MLC|MEX|ST_3|Cluster_NA|2012/01/01:0.0079532742,(E0253-MJA|MEX|ST_3|Cluster_NA|2012/01/01:0.0060247026,E0256-EAR|MEX|ST_3|Cluster_NA|2012/01/01:0.0048264835):0.0178305043):0.0028292954,(E6019-VHL|MEX|ST_3|Cluster_NA|2018/01/01:0.0299107111,E6810-JDJHM|MEX|ST_3|Cluster_NA|2018/01/01:0.0374775391):0.0035176145):0.0033414075):0.0010098818,((((((KJ598589|US|ST_NA|Cluster_NA|2012/01/01:0.0287221993,MK580190|US|ST_NA|Cluster_NA|2017/01/01:0.0219856296):0.0026634208,((((((MH354565|US|ST_NA|Cluster_NA|2015/01/01:0.0084693944,MH355028|US|ST_NA|Cluster_NA|2014/01/01:0.0075829287):0.0034312676,MH354835|US|ST_NA|Cluster_NA|2012/01/01:0.0067146266):0.0041484467,MH354829|US|ST_NA|Cluster_NA|2015/01/01:0.0145457309):0.0135803267,(((((MH354778|US|ST_NA|Cluster_NA|2013/01/01:0.0037693251,MH355123|US|ST_NA|Cluster_NA|2015/01/01:0.0120757610):0.0000027755,MH354897|US|ST_NA|Cluster_NA|2014/01/01:0.0022497743):0.0028603021,(MH354793|US|ST_NA|Cluster_NA|2013/01/01:0.0052428551,MH355113|US|ST_NA|Cluster_NA|2015/01/01:0.0060645767):0.0006588882):0.0002371116,MH355249|US|ST_NA|Cluster_NA|2014/01/01:0.0040184540):0.0008004567,MH354983|US|ST_NA|Cluster_NA|2014/01/01:0.0000027755):0.0234808868):0.0072830860,MH354864|US|ST_NA|Cluster_NA|2013/01/01:0.0206319026):0.0025645399,MH354664|US|ST_NA|Cluster_NA|2011/01/01:0.0109935714):0.0084180361):0.0021786533,((MF457333|US|ST_NA|Cluster_NA|2015/01/01:0.0071912809,MH355051|US|ST_NA|Cluster_NA|2015/01/01:0.0048331666):0.0377696875,OM206023|US|ST_NA|Cluster_NA|2019/01/01:0.0411503142):0.0039027203):0.0000056389,(((((MF455637|US|ST_NA|Cluster_NA|2014/01/01:0.0201816866,MF456973|US|ST_NA|Cluster_NA|2012/01/01:0.0185282247):0.0056163554,MF456331|US|ST_NA|Cluster_NA|2013/01/01:0.0115413528):0.0007929200,MF456634|US|ST_NA|Cluster_NA|2012/01/01:0.0237563151):0.0027680783,((((MF455667|US|ST_NA|Cluster_NA|2015/01/01:0.0141336233,MF455927|US|ST_NA|Cluster_NA|2011/01/01:0.0127378225):0.0032097672,MF455715|US|ST_NA|Cluster_NA|2011/01/01:0.0088875248):0.0025381308,MF456394|US|ST_NA|Cluster_NA|2011/01/01:0.0245687893):0.0037909346,((MF455717|US|ST_NA|Cluster_NA|2012/01/01:0.0159131540,((MF456248|US|ST_NA|Cluster_NA|2011/01/01:0.0044881564,MF456841|US|ST_NA|Cluster_NA|2014/01/01:0.0028102815):0.0114082096,MF456927|US|ST_NA|Cluster_NA|2012/01/01:0.0174555129):0.0023085667):0.0042591381,MF455928|US|ST_NA|Cluster_NA|2015/01/01:0.0122788040):0.0062753557):0.0050267745):0.0088956975,((MF456822|US|ST_NA|Cluster_NA|2011/01/01:0.0229153708,MG942918|US|ST_NA|Cluster_NA|2014/01/01:0.0205217882):0.0000060382,E6196-KVGG|MEX|ST_3|Cluster_NA|2018/01/01:0.0391999492):0.0050446631):0.0033620670):0.0000055902,((MF455977|US|ST_NA|Cluster_NA|2012/01/01:0.0179329143,(((MG942569|US|ST_NA|Cluster_NA|2012/01/01:0.0218805390,E1012-LMCS|MEX|ST_3|Cluster_NA|2013/01/01:0.0251927364):0.0060511175,(((((1869-RBV|MEX|ST_2|Cluster_NA|2011/01/01:0.0134744599,E2409-HAAQ|MEX|ST_3|Cluster_NA|2015/01/01:0.0224456160):0.0012531802,E4752-ASR|MEX|ST_3|Cluster_NA|2017/01/01:0.0252060520):0.0000056182,E4145-LRC|MEX|ST_3|Cluster_NA|2017/01/01:0.0238893312):0.0044259596,((((((((((((E1588-RPO|MEX|ST_3|Cluster_NA|2014/01/01:0.0024384529,(E2969-EMUC|MEX|ST_3|Cluster_NA|2016/01/01:0.0056571591,E2979-RMT|MEX|ST_3|Cluster_NA|2016/01/01:0.0000027755):0.0027178735):0.0031441072,E3347-MCB|MEX|ST_3|Cluster_NA|2017/01/01:0.0044999250):0.0012214699,E3199-FJPV|MEX|ST_3|Cluster_NA|2017/01/01:0.0010273056):0.0030823562,(E6071-NPI|MEX|ST_3|Cluster_NA|2018/01/01:0.0000027755,E6074-SCYO|MEX|ST_3|Cluster_NA|2018/01/01:0.0060403252):0.0047287381):0.0066630836,((E1980-JPM|MEX|ST_3|Cluster_NA|2015/01/01:0.0043364040,(E3205-JAKM|MEX|ST_3|Cluster_NA|2017/01/01:0.0019262835,E5505-LANP|MEX|ST_3|Cluster_NA|2017/01/01:0.0009551342):0.0009288530):0.0017238104,E2724-JEPC|MEX|ST_3|Cluster_NA|2015/01/01:0.0019321722):0.0051395792):0.0000027755,E2313-GLV|MEX|ST_3|Cluster_NA|2015/01/01:0.0105589482):0.0024123520,E4172-VMJS|MEX|ST_3|Cluster_NA|2017/01/01:0.0078416466):0.0219772363,E2312-ECS|MEX|ST_3|Cluster_NA|2015/01/01:0.0160291866):0.0012752416,E1654-JRH|MEX|ST_3|Cluster_NA|2014/01/01:0.0266375195):0.0034947974,(E3604-EAS|MEX|ST_3|Cluster_NA|2017/01/01:0.0018692729,E3605-PUE|MEX|ST_3|Cluster_NA|2017/01/01:0.0010648386):0.0364813880):0.0075180932,(E4956-YAB|MEX|ST_3|Cluster_NA|2017/01/01:0.0281250025,E6985-JL|MEX|ST_3|Cluster_NA|2018/01/01:0.0295644081):0.0014770468):0.0006972493,((E1777-JSAP|MEX|ST_3|Cluster_NA|2014/01/01:0.0029421049,E2471-KGMC|MEX|ST_3|Cluster_NA|2015/01/01:0.0044630007):0.0024131104,E4522-MADR|MEX|ST_3|Cluster_NA|2017/01/01:0.0133645163):0.0228907565):0.0014823705):0.0000062615,((E0328-IPH|MEX|ST_3|Cluster_NA|2012/01/01:0.0036628138,E0332-OCG|MEX|ST_3|Cluster_NA|2012/01/01:0.0048733177):0.0148711620,E2304-SLC|MEX|ST_3|Cluster_NA|2015/01/01:0.0195341448):0.0062104462):0.0035541989):0.0141796860,(KY035072|US|ST_NA|Cluster_NA|2012/01/01:0.0171665420,KY035606|US|ST_NA|Cluster_NA|2011/01/01:0.0098874979):0.0183625569):0.0058535034):0.0041458613,(MG196963|US|ST_NA|Cluster_NA|2013/01/01:0.0347246771,E0147-EAQ|MEX|ST_1|Cluster_NA|2011/01/01:0.0104650236):0.0047599330):0.0000074337):0.0010726943,(((KU190752|CA|ST_NA|Cluster_NA|2013/01/01:0.0136909145,(MG942179|US|ST_NA|Cluster_NA|2011/01/01:0.0060829124,MG942183|US|ST_NA|Cluster_NA|2011/01/01:0.0037116452):0.0050001782):0.0217879157,(MG942264|US|ST_NA|Cluster_NA|2011/01/01:0.0000027755,MG942269|US|ST_NA|Cluster_NA|2011/01/01:0.0050911755):0.0312392782):0.0034251605,MG942349|US|ST_NA|Cluster_NA|2012/01/01:0.0173529238):0.0015320973):0.0011784158):0.0028083308,((((KEXV01002814|BR|ST_NA|Cluster_NA|2015/01/01:0.0278525567,KEXV01037539|BR|ST_NA|Cluster_NA|2017/01/01:0.0584346433):0.0097534406,(MH355070|US|ST_NA|Cluster_NA|2014/01/01:0.0085761274,MH355118|US|ST_NA|Cluster_NA|2014/01/01:0.0033348937):0.0375798656):0.0018118005,(((KEXV01036173|BR|ST_NA|Cluster_NA|2016/01/01:0.0146082796,KEXV01042076|BR|ST_NA|Cluster_NA|2016/01/01:0.0413280205):0.0077087061,((MG942578|US|ST_NA|Cluster_NA|2012/01/01:0.0173761720,E7420-CJBF|MEX|ST_3|Cluster_NA|2018/01/01:0.0481588820):0.0104630530,E5066-CMRA|MEX|ST_1|Cluster_NA|2017/01/01:0.0416691739):0.0048240547):0.0017591545,((E0661-DSM|MEX|ST_1|Cluster_NA|2012/01/01:0.0099084973,((E1307-OETS|MEX|ST_1|Cluster_NA|2013/01/01:0.0051189666,E6908-JILA|MEX|ST_3|Cluster_NA|2018/01/01:0.0049064234):0.0051424846,((E3408-PSF|MEX|ST_3|Cluster_NA|2017/01/01:0.0008564047,E6314-IVB|MEX|ST_3|Cluster_NA|2018/01/01:0.0096260492):0.0114458490,E7052-JLM|MEX|ST_3|Cluster_NA|2018/01/01:0.0248399505):0.0055522960):0.0158516231):0.0068866003,E3217-ERR|MEX|ST_3|Cluster_NA|2017/01/01:0.0511627887):0.0065202684):0.0015941863):0.0027214927,((MF455577|US|ST_NA|Cluster_NA|2011/01/01:0.0137093845,(MG943474|US|ST_NA|Cluster_NA|2015/01/01:0.0390401230,E4146-JAEP|MEX|ST_3|Cluster_NA|2017/01/01:0.0395051884):0.0042481329):0.0020727691,(E0760-JJRB|MEX|ST_1|Cluster_NA|2012/01/01:0.0042061362,E3383-AAS|MEX|ST_3|Cluster_NA|2017/01/01:0.0332879144):0.0190944681):0.0073751802):0.0011075574):0.0000057038,(((((CEC-22-8214|MEX|ST_1|Cluster_NA|2022/07/06:0.0423302146,KEXV01036062|BR|ST_NA|Cluster_NA|2016/01/01:0.0264197375):0.0006036792,((MG943695|US|ST_NA|Cluster_NA|2016/01/01:0.0023896614,MK922817|US|ST_NA|Cluster_NA|2018/01/01:0.0042009531):0.0011130950,MG943785|US|ST_NA|Cluster_NA|2016/01/01:0.0047111931):0.0349415359):0.0018841950,((KEXV01012198|BR|ST_NA|Cluster_NA|2014/01/01:0.0000027755,KEXV01015131|BR|ST_NA|Cluster_NA|2014/01/01:0.0000027755):0.0349968387,KEXV01031387|BR|ST_NA|Cluster_NA|2016/01/01:0.0437917097):0.0086794307):0.0016448492,(((KEXV01005226|BR|ST_NA|Cluster_NA|2014/01/01:0.0196762014,N-219-GSPD|NIC|ST_NA|Cluster_NA|2014/01/01:0.0282590837):0.0094324739,KEXV01039750|BR|ST_NA|Cluster_NA|2017/01/01:0.0185041209):0.0005085805,((KEXV01014411|BR|ST_NA|Cluster_NA|2014/01/01:0.0176908714,(((KEXV01015559|BR|ST_NA|Cluster_NA|2015/01/01:0.0000027755,KEXV01015625|BR|ST_NA|Cluster_NA|2015/01/01:0.0000027755):0.0354694826,KEXV01043191|BR|ST_NA|Cluster_NA|2016/01/01:0.0727455153):0.0085627099,(KEXV01036031|BR|ST_NA|Cluster_NA|2016/01/01:0.0218862445,KEXV01036331|BR|ST_NA|Cluster_NA|2017/01/01:0.0251591075):0.0132850118):0.0063844653):0.0012017807,KJ474278|PA|ST_NA|Cluster_NA|2011/01/01:0.0192589603):0.0015928230):0.0013538643):0.0023072981,((((((CEC-22-8869|MEX|ST_2|Cluster_NA|2022/09/05:0.0029679728,CEC-22-8871|MEX|ST_2|Cluster_NA|2022/09/05:0.0048245031):0.0100413919,E4632-BGBG|MEX|ST_1|Cluster_NA|2017/01/01:0.0107579009):0.0206450360,(KEXV01008314|BR|ST_NA|Cluster_NA|2014/01/01:0.0279860557,KEXV01045104|BR|ST_NA|Cluster_NA|2017/01/01:0.0345071549):0.0081750578):0.0044982289,((KEXV01037002|BR|ST_NA|Cluster_NA|2016/01/01:0.0318504310,KEXV01046159|BR|ST_NA|Cluster_NA|2017/01/01:0.0372572590):0.0122373091,(KEXV01043978|BR|ST_NA|Cluster_NA|2016/01/01:0.0440068366,KEXV01045341|BR|ST_NA|Cluster_NA|2017/01/01:0.0272340583):0.0000082275):0.0024290503):0.0032143034,((KEXV01038922|BR|ST_NA|Cluster_NA|2016/01/01:0.0143701121,(((KEXV01043701|BR|ST_NA|Cluster_NA|2016/01/01:0.0347267262,KEXV01044917|BR|ST_NA|Cluster_NA|2017/01/01:0.0246553905):0.0017891765,KEXV01045098|BR|ST_NA|Cluster_NA|2017/01/01:0.0474262589):0.0036621985,KEXV01046466|BR|ST_NA|Cluster_NA|2017/01/01:0.0535433789):0.0052660358):0.0000071138,KEXV01045538|BR|ST_NA|Cluster_NA|2017/01/01:0.0454754407):0.0037855692):0.0000061951,(((((((KEXV01007678|BR|ST_NA|Cluster_NA|2014/01/01:0.0000027755,KY581434|BR|ST_NA|Cluster_NA|2014/01/01:0.0000027755):0.0153044431,KEXV01033703|BR|ST_NA|Cluster_NA|2017/01/01:0.0143538593):0.0154968609,KEXV01044201|BR|ST_NA|Cluster_NA|2016/01/01:0.0440588437):0.0041104986,(((KEXV01031380|BR|ST_NA|Cluster_NA|2016/01/01:0.0334796408,((KEXV01031471|BR|ST_NA|Cluster_NA|2017/01/01:0.0131087688,KEXV01037165|BR|ST_NA|Cluster_NA|2017/01/01:0.0105433285):0.0056738914,(KEXV01042787|BR|ST_NA|Cluster_NA|2016/01/01:0.0061621460,KEXV01042808|BR|ST_NA|Cluster_NA|2017/01/01:0.0055277602):0.0224752612):0.0066962795):0.0243519167,(KEXV01035656|BR|ST_NA|Cluster_NA|2017/01/01:0.0258727841,KEXV01035685|BR|ST_NA|Cluster_NA|2017/01/01:0.0412679126):0.0169792956):0.0044591119,((KEXV01040547|BR|ST_NA|Cluster_NA|2016/01/01:0.0367823485,KEXV01042920|BR|ST_NA|Cluster_NA|2016/01/01:0.0461726512):0.0075750799,KEXV01040671|BR|ST_NA|Cluster_NA|2016/01/01:0.0612950843):0.0016536672):0.0028158481):0.0000070861,(KEXV01032134|BR|ST_NA|Cluster_NA|2016/01/01:0.0289068128,KEXV01039259|BR|ST_NA|Cluster_NA|2017/01/01:0.0344602884):0.0096151275):0.0020606593,KEXV01039364|BR|ST_NA|Cluster_NA|2017/01/01:0.0196593634):0.0021197559,(KEXV01035131|BR|ST_NA|Cluster_NA|2017/01/01:0.0398090795,KEXV01038679|BR|ST_NA|Cluster_NA|2016/01/01:0.0160924920):0.0043607261):0.0020602258):0.0034516720):0.0022236537):0.0025866485):0.0012804941,((((((((((((((CEC-21-2470|MEX|ST_1|Cluster_NA|2021/01/26:0.0221285236,KY037046|US|ST_NA|Cluster_NA|2012/01/01:0.0379004334):0.0067323835,KEXV01036192|BR|ST_NA|Cluster_NA|2017/01/01:0.0546898387):0.0048853655,(((KEXV01002731|BR|ST_NA|Cluster_NA|2015/01/01:0.0106194306,KEXV01034367|BR|ST_NA|Cluster_NA|2017/01/01:0.0083951847):0.0162569102,KEXV01034321|BR|ST_NA|Cluster_NA|2016/01/01:0.0081871997):0.0100059939,KEXV01034278|BR|ST_NA|Cluster_NA|2016/01/01:0.0299315042):0.0240481050):0.0041361625,KEXV01034271|BR|ST_NA|Cluster_NA|2016/01/01:0.0383613724):0.0000056443,(KEXV01034414|BR|ST_NA|Cluster_NA|2017/01/01:0.0210439544,KEXV01034480|BR|ST_NA|Cluster_NA|2017/01/01:0.0158003096):0.0105070254):0.0000056389,KEXV01034333|BR|ST_NA|Cluster_NA|2016/01/01:0.0167868754):0.0082774799,(KEXV01015201|BR|ST_NA|Cluster_NA|2014/01/01:0.0408726031,(KEXV01015641|BR|ST_NA|Cluster_NA|2015/01/01:0.0121430407,KEXV01034447|BR|ST_NA|Cluster_NA|2017/01/01:0.0248345646):0.0027560279):0.0034410923):0.0015494159,(((KEXV01002463|BR|ST_NA|Cluster_NA|2015/01/01:0.0160128611,KEXV01016323|BR|ST_NA|Cluster_NA|2015/01/01:0.0123335232):0.0025624371,((KEXV01029829|BR|ST_NA|Cluster_NA|2015/01/01:0.0093557140,((KEXV01029840|BR|ST_NA|Cluster_NA|2015/01/01:0.0077580480,KEXV01037483|BR|ST_NA|Cluster_NA|2016/01/01:0.0080890347):0.0024180439,KEXV01037541|BR|ST_NA|Cluster_NA|2017/01/01:0.0089835389):0.0005999430):0.0025037965,KF782694|BR|ST_NA|Cluster_NA|2012/01/01:0.0010559042):0.0153236174):0.0051002935,KEXV01002518|BR|ST_NA|Cluster_NA|2015/01/01:0.0259923510):0.0108122948):0.0046920091,((KEXV01045445|BR|ST_NA|Cluster_NA|2017/01/01:0.0346345064,MH354716|US|ST_NA|Cluster_NA|2012/01/01:0.0216331257):0.0026274236,((MG942571|US|ST_NA|Cluster_NA|2012/01/01:0.0022954824,MG942584|US|ST_NA|Cluster_NA|2012/01/01:0.0079173156):0.0193431407,E4286-AMFH|MEX|ST_3|Cluster_NA|2017/01/01:0.0288426433):0.0049023557):0.0036849593):0.0032516098,MG942714|US|ST_NA|Cluster_NA|2013/01/01:0.0227719220):0.0000066125,(((KEXV01033209|BR|ST_NA|Cluster_NA|2017/01/01:0.0343498054,MG942056|US|ST_NA|Cluster_NA|2011/01/01:0.0306789642):0.0049619847,S-011-AMHG|SAL|ST_NA|Cluster_NA|2011/01/01:0.0225182650):0.0055040015,(KEXV01036608|BR|ST_NA|Cluster_NA|2017/01/01:0.0241445577,(KEXV01036733|BR|ST_NA|Cluster_NA|2016/01/01:0.0061591434,KEXV01037029|BR|ST_NA|Cluster_NA|2016/01/01:0.0011800974):0.0392788355):0.0087302220):0.0039871236):0.0024609914,((((((KEXV01007077|BR|ST_NA|Cluster_NA|2014/01/01:0.0076615072,(KEXV01034676|BR|ST_NA|Cluster_NA|2016/01/01:0.0220237643,(KEXV01034737|BR|ST_NA|Cluster_NA|2016/01/01:0.0194873583,KEXV01035369|BR|ST_NA|Cluster_NA|2017/01/01:0.0033877657):0.0092853420):0.0029764669):0.0010582720,(KEXV01007111|BR|ST_NA|Cluster_NA|2014/01/01:0.0222890575,KEXV01034680|BR|ST_NA|Cluster_NA|2016/01/01:0.0421768703):0.0043430193):0.0009519997,((KEXV01034863|BR|ST_NA|Cluster_NA|2016/01/01:0.0131398986,KEXV01034988|BR|ST_NA|Cluster_NA|2016/01/01:0.0078697085):0.0009049002,KEXV01035046|BR|ST_NA|Cluster_NA|2017/01/01:0.0043236840):0.0009849701):0.0045679853,((KEXV01034710|BR|ST_NA|Cluster_NA|2016/01/01:0.0234391370,KEXV01039371|BR|ST_NA|Cluster_NA|2017/01/01:0.0210564512):0.0006895004,(KEXV01034818|BR|ST_NA|Cluster_NA|2016/01/01:0.0286924724,(KEXV01035138|BR|ST_NA|Cluster_NA|2017/01/01:0.0431017082,MG943366|US|ST_NA|Cluster_NA|2015/01/01:0.0512108088):0.0036681044):0.0005586765):0.0024083625):0.0055971540,(((((KEXV01012093|BR|ST_NA|Cluster_NA|2015/01/01:0.0297537270,(KEXV01045804|BR|ST_NA|Cluster_NA|2017/01/01:0.0058939503,KEXV01046641|BR|ST_NA|Cluster_NA|2017/01/01:0.0178906462):0.0306390839):0.0029040941,KEXV01035602|BR|ST_NA|Cluster_NA|2017/01/01:0.0055021106):0.0020268332,((KEXV01035690|BR|ST_NA|Cluster_NA|2017/01/01:0.0044299818,MN528252|BR|ST_NA|Cluster_NA|2016/01/01:0.0087740963):0.0303433067,ON423223|BR|ST_NA|Cluster_NA|2013/01/01:0.0146333502):0.0015040850):0.0000073333,KEXV01035679|BR|ST_NA|Cluster_NA|2017/01/01:0.0249195718):0.0037392381,KEXV01035633|BR|ST_NA|Cluster_NA|2017/01/01:0.0180034549):0.0085674912):0.0019260785,((((KEXV01035741|BR|ST_NA|Cluster_NA|2016/01/01:0.0254460173,KEXV01046824|BR|ST_NA|Cluster_NA|2016/01/01:0.0385602200):0.0171924910,MN971730|US|ST_NA|Cluster_NA|2017/01/01:0.0157835306):0.0017350976,(((MG942424|US|ST_NA|Cluster_NA|2012/01/01:0.0192935733,MG943471|US|ST_NA|Cluster_NA|2015/01/01:0.0207133612):0.0043778035,(MG943132|US|ST_NA|Cluster_NA|2014/01/01:0.0150901961,(((MG943590|US|ST_NA|Cluster_NA|2016/01/01:0.0048208998,MG943737|US|ST_NA|Cluster_NA|2016/01/01:0.0073473772):0.0024519690,MG943683|US|ST_NA|Cluster_NA|2016/01/01:0.0048649252):0.0000065898,MN971695|US|ST_NA|Cluster_NA|2016/01/01:0.0008415527):0.0110489171):0.0017297730):0.0024345036,MG943334|US|ST_NA|Cluster_NA|2015/01/01:0.0152669876):0.0027469624):0.0056406155,(MF457103|US|ST_NA|Cluster_NA|2015/01/01:0.0177800752,(E0816-PMVR|MEX|ST_3|Cluster_NA|2013/01/01:0.0210438556,E0890-DASO|MEX|ST_3|Cluster_NA|2013/01/01:0.0137561305):0.0156390727):0.0000066256):0.0053016678):0.0000056389):0.0011778711,(((((((((((KEXV01002450|BR|ST_NA|Cluster_NA|2015/01/01:0.0276403895,((((KEXV01009127|BR|ST_NA|Cluster_NA|2015/01/01:0.0308320351,KEXV01039251|BR|ST_NA|Cluster_NA|2017/01/01:0.0330772435):0.0017710551,(KEXV01038615|BR|ST_NA|Cluster_NA|2016/01/01:0.0176923951,KEXV01039108|BR|ST_NA|Cluster_NA|2017/01/01:0.0324960401):0.0154584004):0.0047827476,MF594885|BR|ST_NA|Cluster_NA|2011/01/01:0.0223116013):0.0061274473,KEXV01039697|BR|ST_NA|Cluster_NA|2017/01/01:0.0240016146):0.0084652354):0.0045625737,((KEXV01002734|BR|ST_NA|Cluster_NA|2015/01/01:0.0239303118,((KEXV01029688|BR|ST_NA|Cluster_NA|2015/01/01:0.0284395666,KEXV01035947|BR|ST_NA|Cluster_NA|2017/01/01:0.0337640214):0.0082058609,KEXV01034364|BR|ST_NA|Cluster_NA|2017/01/01:0.0314279332):0.0000059068):0.0053656523,(KEXV01044810|BR|ST_NA|Cluster_NA|2016/01/01:0.0199847562,KEXV01045124|BR|ST_NA|Cluster_NA|2017/01/01:0.0150993737):0.0198209280):0.0027473196):0.0000065000,(((((KEXV01008763|BR|ST_NA|Cluster_NA|2015/01/01:0.0273881729,KEXV01038422|BR|ST_NA|Cluster_NA|2016/01/01:0.0174402736):0.0000058933,KEXV01029598|BR|ST_NA|Cluster_NA|2015/01/01:0.0492804093):0.0060646972,(KEXV01036559|BR|ST_NA|Cluster_NA|2016/01/01:0.0341195986,(KEXV01036582|BR|ST_NA|Cluster_NA|2017/01/01:0.0356464797,KEXV01036587|BR|ST_NA|Cluster_NA|2017/01/01:0.0215932928):0.0135712144):0.0050385590):0.0007674508,(((KEXV01029838|BR|ST_NA|Cluster_NA|2015/01/01:0.0266894938,KEXV01031496|BR|ST_NA|Cluster_NA|2017/01/01:0.0324656600):0.0026156043,((((KEXV01036765|BR|ST_NA|Cluster_NA|2016/01/01:0.0085342281,KEXV01037429|BR|ST_NA|Cluster_NA|2017/01/01:0.0089833373):0.0131298513,KEXV01036949|BR|ST_NA|Cluster_NA|2016/01/01:0.0089288823):0.0033234200,KEXV01042779|BR|ST_NA|Cluster_NA|2016/01/01:0.0267759474):0.0052420147,KEXV01037244|BR|ST_NA|Cluster_NA|2017/01/01:0.0324340362):0.0017539782):0.0020497516,KEXV01037051|BR|ST_NA|Cluster_NA|2016/01/01:0.0079385690):0.0139590012):0.0020904609,KEXV01043377|BR|ST_NA|Cluster_NA|2016/01/01:0.0346517797):0.0017827057):0.0000027755,((KEXV01007003|BR|ST_NA|Cluster_NA|2014/01/01:0.0225352850,KEXV01040885|BR|ST_NA|Cluster_NA|2016/01/01:0.0249857769):0.0004179699,KEXV01039435|BR|ST_NA|Cluster_NA|2017/01/01:0.0285787059):0.0054753418):0.0046881865,((KEXV01002482|BR|ST_NA|Cluster_NA|2015/01/01:0.0253171598,(((KEXV01031420|BR|ST_NA|Cluster_NA|2016/01/01:0.0139411965,((((KEXV01032255|BR|ST_NA|Cluster_NA|2016/01/01:0.0079048032,((KEXV01036069|BR|ST_NA|Cluster_NA|2016/01/01:0.0340081177,KEXV01044225|BR|ST_NA|Cluster_NA|2016/01/01:0.0084736054):0.0013428478,KEXV01046869|BR|ST_NA|Cluster_NA|2017/01/01:0.0077785530):0.0078527278):0.0062965217,KEXV01039904|BR|ST_NA|Cluster_NA|2016/01/01:0.0066028181):0.0045902255,KEXV01042792|BR|ST_NA|Cluster_NA|2017/01/01:0.0049810764):0.0000065826,(((KEXV01033878|BR|ST_NA|Cluster_NA|2016/01/01:0.0140440748,KEXV01033889|BR|ST_NA|Cluster_NA|2016/01/01:0.0000065826):0.0024163185,KEXV01033959|BR|ST_NA|Cluster_NA|2017/01/01:0.0114854913):0.0165829946,KEXV01046592|BR|ST_NA|Cluster_NA|2017/01/01:0.0144455747):0.0095198685):0.0029001554):0.0021264150,KEXV01042609|BR|ST_NA|Cluster_NA|2017/01/01:0.0072880099):0.0000684665,KEXV01032663|BR|ST_NA|Cluster_NA|2017/01/01:0.0216613171):0.0178836171):0.0021589101,(((((KEXV01008706|BR|ST_NA|Cluster_NA|2015/01/01:0.0124060131,KEXV01038778|BR|ST_NA|Cluster_NA|2016/01/01:0.0030137009):0.0026646277,(KEXV01008819|BR|ST_NA|Cluster_NA|2015/01/01:0.0044835181,(KEXV01038659|BR|ST_NA|Cluster_NA|2016/01/01:0.0131459210,KEXV01039051|BR|ST_NA|Cluster_NA|2017/01/01:0.0129677739):0.0059464857):0.0032586975):0.0076093802,(KEXV01039656|BR|ST_NA|Cluster_NA|2017/01/01:0.0000027755,(KEXV01039718|BR|ST_NA|Cluster_NA|2017/01/01:0.0100219159,KEXV01039744|BR|ST_NA|Cluster_NA|2017/01/01:0.0009992079):0.0000027755):0.0241865149):0.0102779947,((KEXV01016240|BR|ST_NA|Cluster_NA|2015/01/01:0.0360081545,KEXV01042991|BR|ST_NA|Cluster_NA|2016/01/01:0.0324575730):0.0078403588,(KEXV01038621|BR|ST_NA|Cluster_NA|2016/01/01:0.0334163430,KEXV01040385|BR|ST_NA|Cluster_NA|2016/01/01:0.0435789724):0.0122799903):0.0041295083):0.0000058330,(KEXV01038652|BR|ST_NA|Cluster_NA|2016/01/01:0.0236574288,(KEXV01038979|BR|ST_NA|Cluster_NA|2016/01/01:0.0237624781,KEXV01039748|BR|ST_NA|Cluster_NA|2017/01/01:0.0283667964):0.0055990436):0.0095823086):0.0058369749):0.0000069341):0.0008271047,(KEXV01015117|BR|ST_NA|Cluster_NA|2014/01/01:0.0157184976,KEXV01038458|BR|ST_NA|Cluster_NA|2016/01/01:0.0354911262):0.0043473907):0.0000065826,((((KEXV01029738|BR|ST_NA|Cluster_NA|2015/01/01:0.0013881415,KEXV01037425|BR|ST_NA|Cluster_NA|2017/01/01:0.0000027755):0.0129963709,KEXV01042758|BR|ST_NA|Cluster_NA|2016/01/01:0.0164666038):0.0035392186,KEXV01042790|BR|ST_NA|Cluster_NA|2016/01/01:0.0065288174):0.0105516713,KEXV01036138|BR|ST_NA|Cluster_NA|2016/01/01:0.0069814928):0.0031754132):0.0000072647,(((((KEXV01012154|BR|ST_NA|Cluster_NA|2015/01/01:0.0306023172,KEXV01042797|BR|ST_NA|Cluster_NA|2017/01/01:0.0338457865):0.0074867341,((((((KEXV01015181|BR|ST_NA|Cluster_NA|2014/01/01:0.0115023990,KEXV01015531|BR|ST_NA|Cluster_NA|2015/01/01:0.0216940755):0.0023052693,KEXV01035491|BR|ST_NA|Cluster_NA|2017/01/01:0.0143969609):0.0066988373,KEXV01045993|BR|ST_NA|Cluster_NA|2017/01/01:0.0087478726):0.0185634161,(KEXV01015719|BR|ST_NA|Cluster_NA|2015/01/01:0.0344313926,KEXV01030918|BR|ST_NA|Cluster_NA|2015/01/01:0.0330408262):0.0019701859):0.0026453298,KEXV01046321|BR|ST_NA|Cluster_NA|2017/01/01:0.0324668789):0.0030908674,(KEXV01016347|BR|ST_NA|Cluster_NA|2015/01/01:0.0311191148,KEXV01037019|BR|ST_NA|Cluster_NA|2016/01/01:0.0332723507):0.0067927345):0.0065883247):0.0040318956,(KEXV01033419|BR|ST_NA|Cluster_NA|2017/01/01:0.0511526818,KEXV01038919|BR|ST_NA|Cluster_NA|2016/01/01:0.0366287934):0.0076647013):0.0040090562,(((KEXV01029698|BR|ST_NA|Cluster_NA|2015/01/01:0.0212712104,KEXV01036935|BR|ST_NA|Cluster_NA|2016/01/01:0.0265335537):0.0101681756,(KEXV01042928|BR|ST_NA|Cluster_NA|2016/01/01:0.0217359573,KEXV01043770|BR|ST_NA|Cluster_NA|2016/01/01:0.0322673926):0.0012169016):0.0035083364,((KEXV01032166|BR|ST_NA|Cluster_NA|2016/01/01:0.0190413936,((KEXV01032342|BR|ST_NA|Cluster_NA|2016/01/01:0.0066878929,KEXV01032506|BR|ST_NA|Cluster_NA|2017/01/01:0.0096119539):0.0026172602,MK922800|US|ST_NA|Cluster_NA|2018/01/01:0.0119994673):0.0022271676):0.0162374799,KEXV01036489|BR|ST_NA|Cluster_NA|2016/01/01:0.0313448040):0.0027484868):0.0000081442):0.0008578680,(((KEXV01012271|BR|ST_NA|Cluster_NA|2015/01/01:0.0544847358,KEXV01015146|BR|ST_NA|Cluster_NA|2014/01/01:0.0590559649):0.0059761504,KEXV01038096|BR|ST_NA|Cluster_NA|2017/01/01:0.0226770433):0.0130905139,KEXV01015609|BR|ST_NA|Cluster_NA|2015/01/01:0.0267411872):0.0074721644):0.0016094543):0.0035205110,(((KEXV01007731|BR|ST_NA|Cluster_NA|2014/01/01:0.0000027755,KY581482|BR|ST_NA|Cluster_NA|2014/01/01:0.0000027755):0.0310201209,KEXV01038852|BR|ST_NA|Cluster_NA|2016/01/01:0.0357469955):0.0081822580,((KEXV01008922|BR|ST_NA|Cluster_NA|2015/01/01:0.0286293401,KEXV01016065|BR|ST_NA|Cluster_NA|2015/01/01:0.0547236012):0.0072620982,(KEXV01029794|BR|ST_NA|Cluster_NA|2015/01/01:0.0385918543,KEXV01033593|BR|ST_NA|Cluster_NA|2016/01/01:0.0295432864):0.0077689093):0.0000080463):0.0048338644):0.0000066091,((KEXV01012147|BR|ST_NA|Cluster_NA|2015/01/01:0.0308288920,((KEXV01016255|BR|ST_NA|Cluster_NA|2015/01/01:0.0207146238,KEXV01045818|BR|ST_NA|Cluster_NA|2017/01/01:0.0526787697):0.0059491094,KEXV01045062|BR|ST_NA|Cluster_NA|2017/01/01:0.0423399736):0.0002823388):0.0022684914,(((KEXV01042816|BR|ST_NA|Cluster_NA|2017/01/01:0.0322056591,KEXV01046415|BR|ST_NA|Cluster_NA|2017/01/01:0.0124121291):0.0029052942,(KEXV01044424|BR|ST_NA|Cluster_NA|2016/01/01:0.0257859317,KEXV01045295|BR|ST_NA|Cluster_NA|2017/01/01:0.0217205477):0.0054882246):0.0006965588,(KEXV01043544|BR|ST_NA|Cluster_NA|2016/01/01:0.0246534919,KEXV01043815|BR|ST_NA|Cluster_NA|2016/01/01:0.0042029448):0.0082947730):0.0012051081):0.0060365062):0.0014401742,((KEXV01036295|BR|ST_NA|Cluster_NA|2017/01/01:0.0298348191,KEXV01046174|BR|ST_NA|Cluster_NA|2017/01/01:0.0351679289):0.0045841539,KEXV01042915|BR|ST_NA|Cluster_NA|2016/01/01:0.0228035029):0.0026646891):0.0020986117):0.0000062813,(((((CEC-22-6294|MEX|ST_1|Cluster_NA|2022/01/28:0.0083685078,E6876-MAMZ|MEX|ST_3|Cluster_NA|2018/01/01:0.0082923966):0.0356576194,(((KEXV01032203|BR|ST_NA|Cluster_NA|2016/01/01:0.0249767567,KEXV01032594|BR|ST_NA|Cluster_NA|2017/01/01:0.0271338809):0.0098185100,(KEXV01046359|BR|ST_NA|Cluster_NA|2017/01/01:0.0418646832,(MG942093|US|ST_NA|Cluster_NA|2011/01/01:0.0082790550,MG943203|US|ST_NA|Cluster_NA|2014/01/01:0.0087998409):0.0292531431):0.0091191712):0.0033995894,MH355237|US|ST_NA|Cluster_NA|2015/01/01:0.0380580013):0.0017434450):0.0053698644,(KEXV01015485|BR|ST_NA|Cluster_NA|2015/01/01:0.0502776025,(((KJ598565|US|ST_NA|Cluster_NA|2012/01/01:0.0013851027,KJ680922|US|ST_NA|Cluster_NA|2011/01/01:0.0109410894):0.0023756938,(MG943599|US|ST_NA|Cluster_NA|2016/01/01:0.0008502131,MG943756|US|ST_NA|Cluster_NA|2016/01/01:0.0000027755):0.0146141606):0.0007514832,MG943425|US|ST_NA|Cluster_NA|2015/01/01:0.0118944865):0.0205973495):0.0167401033):0.0000082559,(((((CEC-22-8774|MEX|ST_1|Cluster_NA|2022/08/26:0.0168620765,(E1619-MAPR|MEX|ST_3|Cluster_NA|2014/01/01:0.0025946709,(E2773-LATL|MEX|ST_3|Cluster_NA|2016/01/01:0.0014416189,E2839-ALP|MEX|ST_3|Cluster_NA|2016/01/01:0.0000027755):0.0065136085):0.0010442141):0.0018142939,E1618-FRR|MEX|ST_3|Cluster_NA|2014/01/01:0.0060663811):0.0187537966,(KEXV01035361|BR|ST_NA|Cluster_NA|2017/01/01:0.0361780807,E6572-RHB|MEX|ST_3|Cluster_NA|2018/01/01:0.0261108449):0.0029703355):0.0094759838,KU190572|CA|ST_NA|Cluster_NA|2011/01/01:0.0226543462):0.0068245446,(MG942483|US|ST_NA|Cluster_NA|2012/01/01:0.0273694946,E6234-MECV|MEX|ST_3|Cluster_NA|2018/01/01:0.0438430081):0.0105662008):0.0000079946):0.0012779812,(((KEXV01015490|BR|ST_NA|Cluster_NA|2015/01/01:0.0117640760,KEXV01033632|BR|ST_NA|Cluster_NA|2016/01/01:0.0364404814):0.0140382355,(((KY037197|US|ST_NA|Cluster_NA|2012/01/01:0.0199585128,MH789645|US|ST_NA|Cluster_NA|2016/01/01:0.0128477162):0.0300267254,(((G-0296|GUA|ST_NA|Cluster_NA|2011/01/01:0.0051809531,G-1746|GUA|ST_NA|Cluster_NA|2016/01/01:0.0136900169):0.0097175938,G-1104|GUA|ST_NA|Cluster_NA|2013/01/01:0.0055624305):0.0299205467,(G-0942|GUA|ST_NA|Cluster_NA|2013/01/01:0.0260005007,G-1729|GUA|ST_NA|Cluster_NA|2016/01/01:0.0231306456):0.0080106163):0.0057779951):0.0000071570,(((((((((G-0096|GUA|ST_NA|Cluster_NA|2011/01/01:0.0030493157,G-1142|GUA|ST_NA|Cluster_NA|2014/01/01:0.0142329403):0.0007415274,G-0509|GUA|ST_NA|Cluster_NA|2012/01/01:0.0054180053):0.0017918926,((G-0320|GUA|ST_NA|Cluster_NA|2011/01/01:0.0014737759,G-0706|GUA|ST_NA|Cluster_NA|2012/01/01:0.0062473161):0.0019766918,(G-0758|GUA|ST_NA|Cluster_NA|2012/01/01:0.0007742524,G-1745|GUA|ST_NA|Cluster_NA|2016/01/01:0.0137091625):0.0007728723):0.0108859463):0.0057513935,G-0771|GUA|ST_NA|Cluster_NA|2012/01/01:0.0116601194):0.0011755221,(((G-0209|GUA|ST_NA|Cluster_NA|2011/01/01:0.0013785682,G-0218|GUA|ST_NA|Cluster_NA|2011/01/01:0.0076104738):0.0046023852,((G-0215|GUA|ST_NA|Cluster_NA|2011/01/01:0.0122803875,(G-1260|GUA|ST_NA|Cluster_NA|2014/01/01:0.0048132985,G-1644|GUA|ST_NA|Cluster_NA|2015/01/01:0.0118941325):0.0046269663):0.0051492375,(((G-0282|GUA|ST_NA|Cluster_NA|2011/01/01:0.0000027755,G-0642|GUA|ST_NA|Cluster_NA|2012/01/01:0.0037379494):0.0044481419,G-0372|GUA|ST_NA|Cluster_NA|2011/01/01:0.0007432029):0.0000065898,G-0934|GUA|ST_NA|Cluster_NA|2013/01/01:0.0043399074):0.0156489309):0.0000055569):0.0015846639,G-0477|GUA|ST_NA|Cluster_NA|2012/01/01:0.0176149814):0.0000065826):0.0000065826,(G-0362|GUA|ST_NA|Cluster_NA|2011/01/01:0.0076618243,(G-0466|GUA|ST_NA|Cluster_NA|2012/01/01:0.0105017459,G-0470|GUA|ST_NA|Cluster_NA|2012/01/01:0.0015371447):0.0027090970):0.0108261194):0.0024428177,G-0599|GUA|ST_NA|Cluster_NA|2012/01/01:0.0083435018):0.0005608190,G-0733|GUA|ST_NA|Cluster_NA|2012/01/01:0.0075209286):0.0055601510,(G-0720|GUA|ST_NA|Cluster_NA|2012/01/01:0.0036497378,G-1590|GUA|ST_NA|Cluster_NA|2015/01/01:0.0028706384):0.0101196915):0.0057047380):0.0079758153):0.0017320983,MF456592|US|ST_NA|Cluster_NA|2011/01/01:0.0158453802):0.0013427302):0.0017007652):0.0000058945):0.0007970237):0.0002589363,((((((((((((((((((((CEC-19-0123|MEX|ST_2|Cluster_NA|2019/08/28:0.0050107344,CEC-21-4645|MEX|ST_1|Cluster_NA|2021/08/23:0.0038828108):0.0045298056,CEC-21-2939|MEX|ST_1|Cluster_NA|2021/03/11:0.0156342680):0.0155810592,CEC-22-8336|MEX|ST_1|Cluster_NA|2022/07/15:0.0151654523):0.0134585096,KEXV01014840|BR|ST_NA|Cluster_NA|2014/01/01:0.0549628651):0.0023701179,E2993-JMMC|MEX|ST_1|Cluster_NA|2016/01/01:0.0223764578):0.0127915506,(CEC-22-6522|MEX|ST_1|Cluster_NA|2022/02/18:0.0346334069,E4927-LVMJ|MEX|ST_3|Cluster_NA|2017/01/01:0.0297741573):0.0092011714):0.0012839339,((((CEC-20-0004|MEX|ST_2|Cluster_NA|2020/01/06:0.0063950682,(((CEC-20-1552|MEX|ST_2|Cluster_NA|2020/09/29:0.0000027755,(CEC-20-1553|MEX|ST_2|Cluster_NA|2020/09/29:0.0007102079,(CEC-22-6596|MEX|ST_2|Cluster_NA|2022/02/24:0.0007158806,CEC-22-6600|MEX|ST_1|Cluster_NA|2022/02/24:0.0037547104):0.0016423631):0.0000065826):0.0003558966,(CEC-22-7652|MEX|ST_2|Cluster_NA|2022/05/24:0.0007014365,(CEC-22-9537|MEX|ST_2|Cluster_NA|2022/11/09:0.0000027755,CEC-22-9538|MEX|ST_2|Cluster_NA|2022/11/09:0.0006067233):0.0028478627):0.0015639584):0.0000027755,CEC-21-3062|MEX|ST_1|Cluster_NA|2021/03/24:0.0003581777):0.0070668680):0.0011790911,E5161-AUGG|MEX|ST_1|Cluster_NA|2017/01/01:0.0056559677):0.0194849081,((CEC-21-3409|MEX|ST_2|Cluster_NA|2021/04/22:0.0037955635,CEC-22-6792|MEX|ST_2|Cluster_NA|2022/03/14:0.0052865838):0.0197981200,((CEC-22-6413|MEX|ST_1|Cluster_NA|2022/02/09:0.0140027274,CEC-22-8985|MEX|ST_1|Cluster_NA|2022/09/12:0.0075309574):0.0080600797,E1302-JPHR|MEX|ST_1|Cluster_NA|2013/01/01:0.0206701302):0.0000061295):0.0016426539):0.0277294634,(((CEC-21-4730|MEX|ST_1|Cluster_NA|2021/09/01:0.0000079302,CEC-21-4857|MEX|ST_2|Cluster_NA|2021/09/14:0.0010597974):0.0371234671,KEXV01043249|BR|ST_NA|Cluster_NA|2016/01/01:0.0307242351):0.0075582170,(CEC-21-4784|MEX|ST_1|Cluster_NA|2021/09/08:0.0323458789,KEXV01039716|BR|ST_NA|Cluster_NA|2017/01/01:0.0216522508):0.0043168554):0.0130866824):0.0007104922):0.0005011195,((((CEC-20-2130|MEX|ST_1|Cluster_NA|2020/11/30:0.0006956206,CEC-22-9151|MEX|ST_1|Cluster_NA|2022/09/30:0.0023671090):0.0093311235,((CEC-22-6827|MEX|ST_1|Cluster_NA|2022/03/16:0.0030677767,CEC-22-6828|MEX|ST_1|Cluster_NA|2022/03/16:0.0003714820):0.0110410400,CEC-22-8462|MEX|ST_1|Cluster_NA|2022/08/02:0.0054868428):0.0066114572):0.0062880321,CEC-21-4732|MEX|ST_1|Cluster_NA|2021/09/01:0.0048853931):0.0300765683,((CEC-20-2204|MEX|ST_1|Cluster_NA|2020/12/04:0.0000027755,CEC-20-2205|MEX|ST_1|Cluster_NA|2020/12/04:0.0028818013):0.0005886988,CEC-22-7882|MEX|ST_1|Cluster_NA|2022/06/08:0.0022851274):0.0227814576):0.0024341138):0.0000066047,(CEC-22-6568|MEX|ST_1|Cluster_NA|2022/02/23:0.0278615370,MG942470|US|ST_NA|Cluster_NA|2012/01/01:0.0313325013):0.0083424694):0.0013446780,((CEC-22-6408|MEX|ST_1|Cluster_NA|2022/02/09:0.0032254961,CEC-22-7884|MEX|ST_1|Cluster_NA|2022/06/08:0.0016732114):0.0190264425,E1281-LALF|MEX|ST_3|Cluster_NA|2013/01/01:0.0154429798):0.0126580504):0.0065730654,(((((CEC-21-5232|MEX|ST_2|Cluster_NA|2021/10/15:0.0254459503,E3345-JBJ|MEX|ST_3|Cluster_NA|2017/01/01:0.0226436609):0.0035068910,CEC-22-9342|MEX|ST_1|Cluster_NA|2022/10/19:0.0136491639):0.0168478008,(KEXV01031401|BR|ST_NA|Cluster_NA|2016/01/01:0.0250928513,KEXV01044259|BR|ST_NA|Cluster_NA|2016/01/01:0.0315036543):0.0061136779):0.0061661965,(KEXV01012460|BR|ST_NA|Cluster_NA|2015/01/01:0.0166117535,KEXV01041744|BR|ST_NA|Cluster_NA|2017/01/01:0.0145137398):0.0046649040):0.0023760366,MH354960|US|ST_NA|Cluster_NA|2013/01/01:0.0163532384):0.0000081704):0.0024091987,(((CEC-22-8067|MEX|ST_1|Cluster_NA|2022/06/24:0.0251990369,((E2094-JEZG|MEX|ST_3|Cluster_NA|2015/01/01:0.0040041704,E2123-GFH|MEX|ST_3|Cluster_NA|2015/01/01:0.0036348195):0.0199154469,E6478-SGC|MEX|ST_3|Cluster_NA|2018/01/01:0.0099188687):0.0049566077):0.0234281705,MH355124|US|ST_NA|Cluster_NA|2013/01/01:0.0240402644):0.0025140496,((MG942393|US|ST_NA|Cluster_NA|2012/01/01:0.0231175039,(MH354790|US|ST_NA|Cluster_NA|2013/01/01:0.0014671998,MH354818|US|ST_NA|Cluster_NA|2013/01/01:0.0000027755):0.0409248764):0.0048349637,(MH354557|US|ST_NA|Cluster_NA|2011/01/01:0.0325953341,E3058-JABB|MEX|ST_3|Cluster_NA|2016/01/01:0.0197077920):0.0048232813):0.0021140888):0.0028034909):0.0000027755,((KEXV01007020|BR|ST_NA|Cluster_NA|2014/01/01:0.0240509894,KEXV01034591|BR|ST_NA|Cluster_NA|2016/01/01:0.0367569447):0.0130283086,(KEXV01036471|BR|ST_NA|Cluster_NA|2017/01/01:0.0296993374,((KT998217|GF|ST_NA|Cluster_NA|2011/01/01:0.0050185970,(KT998237|GF|ST_NA|Cluster_NA|2011/01/01:0.0103660446,KT998244|GF|ST_NA|Cluster_NA|2011/01/01:0.0062258075):0.0086580337):0.0143085920,KT998273|GF|ST_NA|Cluster_NA|2012/01/01:0.0299259268):0.0086748320):0.0103563503):0.0063954543):0.0005317763,(((KJ680944|US|ST_NA|Cluster_NA|2012/01/01:0.0336490161,MG943034|US|ST_NA|Cluster_NA|2014/01/01:0.0547023457):0.0049571706,(MG942301|US|ST_NA|Cluster_NA|2012/01/01:0.0133509776,MG942370|US|ST_NA|Cluster_NA|2012/01/01:0.0158397768):0.0257833477):0.0000061805,(MH354410|US|ST_NA|Cluster_NA|2011/01/01:0.0089890068,MH355218|US|ST_NA|Cluster_NA|2014/01/01:0.0259939176):0.0112545883):0.0012961178):0.0018430023,((((MG942896|US|ST_NA|Cluster_NA|2014/01/01:0.0027885665,MG942963|US|ST_NA|Cluster_NA|2014/01/01:0.0026236999):0.0360190465,E1052-ABCG|MEX|ST_3|Cluster_NA|2013/01/01:0.0377553307):0.0099086098,MN971696|US|ST_NA|Cluster_NA|2016/01/01:0.0159577951):0.0027786883,E0631-CMG|MEX|ST_3|Cluster_NA|2012/01/01:0.0349354587):0.0038962202):0.0000070118,(((((((((((CEC-19-1036|MEX|ST_1|Cluster_NA|2019/12/11:0.0070777917,CEC-21-3696|MEX|ST_1|Cluster_NA|2021/05/19:0.0099302409):0.0057603531,E0064-MLRC|MEX|ST_1|Cluster_NA|2011/01/01:0.0079414624):0.0068281348,E5015-RCR|MEX|ST_1|Cluster_NA|2017/01/01:0.0108409661):0.0019740608,CEC-22-6528|MEX|ST_2|Cluster_NA|2022/02/18:0.0254563508):0.0007759732,CEC-22-9737|MEX|ST_2|Cluster_NA|2022/12/02:0.0095085377):0.0018156140,CEC-20-1950|MEX|ST_1|Cluster_NA|2020/11/05:0.0139254103):0.0047585691,(CEC-21-4021|MEX|ST_2|Cluster_NA|2021/06/17:0.0109485130,CEC-21-4036|MEX|ST_2|Cluster_NA|2021/06/18:0.0080891834):0.0190040591):0.0042732712,E0018-FCA|MEX|ST_2|Cluster_NA|2011/01/01:0.0133201493):0.0141503624,(((KEXV01032264|BR|ST_NA|Cluster_NA|2016/01/01:0.0486531192,KEXV01042666|BR|ST_NA|Cluster_NA|2017/01/01:0.0330517067):0.0152447669,((KY036931|US|ST_NA|Cluster_NA|2011/01/01:0.0194948445,KY036976|US|ST_NA|Cluster_NA|2011/01/01:0.0254978443):0.0053421911,KY037006|US|ST_NA|Cluster_NA|2011/01/01:0.0280528309):0.0078059637):0.0000063433,((((KY036952|US|ST_NA|Cluster_NA|2011/01/01:0.0000027755,KY037071|US|ST_NA|Cluster_NA|2013/01/01:0.0009467266):0.0000027755,KY036974|US|ST_NA|Cluster_NA|2011/01/01:0.0000027755):0.0000027755,KY036963|US|ST_NA|Cluster_NA|2011/01/01:0.0028134326):0.0009485441,KY036999|US|ST_NA|Cluster_NA|2012/01/01:0.0028325027):0.0301516688):0.0045593364):0.0000073008,(((((CEC-20-1297|MEX|ST_1|Cluster_NA|2020/08/28:0.0098933511,(CEC-20-1634|MEX|ST_1|Cluster_NA|2020/10/07:0.0081118972,CEC-21-3965|MEX|ST_1|Cluster_NA|2021/06/11:0.0108138082):0.0046456589):0.0082346603,CEC-22-6339|MEX|ST_1|Cluster_NA|2022/02/03:0.0302035924):0.0165536598,KEXV01036606|BR|ST_NA|Cluster_NA|2017/01/01:0.0446250187):0.0054243181,KEXV01034889|BR|ST_NA|Cluster_NA|2016/01/01:0.0311634638):0.0000074072,MH789593|US|ST_NA|Cluster_NA|2016/01/01:0.0193401799):0.0020032604):0.0000027755,MF456664|US|ST_NA|Cluster_NA|2012/01/01:0.0122072235):0.0037983661):0.0005292402,((KEXV01015871|BR|ST_NA|Cluster_NA|2015/01/01:0.0359693517,KY036866|US|ST_NA|Cluster_NA|2011/01/01:0.0217763110):0.0141355142,(KY036872|US|ST_NA|Cluster_NA|2013/01/01:0.0013509044,MH789633|US|ST_NA|Cluster_NA|2016/01/01:0.0008415937):0.0295977340):0.0067044789):0.0000078509,(((((((((((CEC-20-1040|MEX|ST_1|Cluster_NA|2020/07/29:0.0012625162,(CEC-21-4095|MEX|ST_1|Cluster_NA|2021/06/23:0.0017970684,CEC-22-8699|MEX|ST_2|Cluster_NA|2022/08/22:0.0028999633):0.0016572610):0.0044559001,E3381-ALA|MEX|ST_3|Cluster_NA|2017/01/01:0.0042659817):0.0031789693,CEC-21-3381|MEX|ST_1|Cluster_NA|2021/04/21:0.0062973671):0.0000027755,E3459-ARM|MEX|ST_3|Cluster_NA|2017/01/01:0.0009533635):0.0012201473,E1829-JGMdE|MEX|ST_1|Cluster_NA|2015/01/01:0.0023114163):0.0006972208,(CEC-21-4521|MEX|ST_1|Cluster_NA|2021/08/10:0.0064936740,(((CEC-22-8025|MEX|ST_1|Cluster_NA|2022/06/21:0.0141139658,E7150-MH|MEX|ST_3|Cluster_NA|2018/01/01:0.0091708759):0.0004504642,E6929-LAGF|MEX|ST_3|Cluster_NA|2018/01/01:0.0009488545):0.0000027755,E6820-CACH|MEX|ST_3|Cluster_NA|2018/01/01:0.0038022244):0.0008967639):0.0009355631):0.0035228507,(CEC-20-1052|MEX|ST_1|Cluster_NA|2020/07/31:0.0050754968,CEC-22-7932|MEX|ST_1|Cluster_NA|2022/06/13:0.0024311477):0.0100848874):0.0159497283,MG942464|US|ST_NA|Cluster_NA|2012/01/01:0.0130609142):0.0042248124,(KU901941|US|ST_NA|Cluster_NA|2012/01/01:0.0335862838,MK922705|US|ST_NA|Cluster_NA|2018/01/01:0.0116681787):0.0006631689):0.0103427185,((((((CEC-20-1211|MEX|ST_1|Cluster_NA|2020/08/20:0.0064281187,CEC-22-6409|MEX|ST_1|Cluster_NA|2022/02/09:0.0062180881):0.0011047574,CEC-22-7374|MEX|ST_1|Cluster_NA|2022/05/04:0.0019021240):0.0021741434,CEC-21-5457|MEX|ST_2|Cluster_NA|2021/11/04:0.0036091330):0.0323609594,(((KEXV01036072|BR|ST_NA|Cluster_NA|2016/01/01:0.0209913731,KEXV01036324|BR|ST_NA|Cluster_NA|2017/01/01:0.0312699204):0.0170414040,MN528352|BR|ST_NA|Cluster_NA|2018/01/01:0.0322479515):0.0016613262,E2127-MAL|MEX|ST_3|Cluster_NA|2015/01/01:0.0328089376):0.0015428890):0.0062179784,(((((KEXV01002513|BR|ST_NA|Cluster_NA|2015/01/01:0.0242812327,MF456505|US|ST_NA|Cluster_NA|2013/01/01:0.0204938943):0.0043638732,(KEXV01034983|BR|ST_NA|Cluster_NA|2016/01/01:0.0319801405,(KEXV01046329|BR|ST_NA|Cluster_NA|2017/01/01:0.0141967309,OM203645|US|ST_NA|Cluster_NA|2019/01/01:0.0146825622):0.0241509941):0.0152909522):0.0018823689,((KEXV01043739|BR|ST_NA|Cluster_NA|2016/01/01:0.0325483584,((E1579-GDD|MEX|ST_3|Cluster_NA|2014/01/01:0.0227007944,E3078-MPT|MEX|ST_3|Cluster_NA|2016/01/01:0.0269419695):0.0026664686,(E2879-ALCC|MEX|ST_3|Cluster_NA|2016/01/01:0.0000065826,E6151-JSH|MEX|ST_3|Cluster_NA|2018/01/01:0.0040710176):0.0135261743):0.0133521656):0.0062154771,(KU190606|CA|ST_NA|Cluster_NA|2012/01/01:0.0220953506,(MG941972|US|ST_NA|Cluster_NA|2011/01/01:0.0184481886,E7333-PTGN|MEX|ST_3|Cluster_NA|2018/01/01:0.0308303313):0.0017833991):0.0030686110):0.0016133973):0.0012355961,((KEXV01039305|BR|ST_NA|Cluster_NA|2017/01/01:0.0000081158,KEXV01039629|BR|ST_NA|Cluster_NA|2017/01/01:0.0133679264):0.0131887016,(KJ474303|PA|ST_NA|Cluster_NA|2011/01/01:0.0000027755,P-025-JAG|PAN|ST_NA|Cluster_NA|2011/01/01:0.0000027755):0.0405263842):0.0086674326):0.0042492908,(((((KEXV01008837|BR|ST_NA|Cluster_NA|2015/01/01:0.0024985017,(KEXV01038521|BR|ST_NA|Cluster_NA|2016/01/01:0.0023251231,KEXV01039438|BR|ST_NA|Cluster_NA|2017/01/01:0.0017075195):0.0009859767):0.0041004828,KEXV01039282|BR|ST_NA|Cluster_NA|2017/01/01:0.0020422152):0.0312938801,KEXV01035469|BR|ST_NA|Cluster_NA|2017/01/01:0.0069445776):0.0226887286,(KEXV01039620|BR|ST_NA|Cluster_NA|2017/01/01:0.0348543042,((((((B-011-AW|BEL|ST_NA|Cluster_NA|2013/01/01:0.0007379371,B-012-AB|BEL|ST_NA|Cluster_NA|2013/01/01:0.0054777835):0.0113300900,((B-014-JH|BEL|ST_NA|Cluster_NA|2013/01/01:0.0210328168,((B-028-AB|BEL|ST_NA|Cluster_NA|2013/01/01:0.0060962301,B-113-AP|BEL|ST_NA|Cluster_NA|2014/01/01:0.0206178794):0.0235332237,B-072-KL|BEL|ST_NA|Cluster_NA|2013/01/01:0.0086782355):0.0007831734):0.0014050944,(B-053-DF|BEL|ST_NA|Cluster_NA|2013/01/01:0.0154528950,B-056-RR|BEL|ST_NA|Cluster_NA|2013/01/01:0.0135017906):0.0034090514):0.0013667165):0.0000065898,B-100-DT|BEL|ST_NA|Cluster_NA|2014/01/01:0.0108739981):0.0010433128,B-082-TG|BEL|ST_NA|Cluster_NA|2013/01/01:0.0109706097):0.0020194397,B-095-FG|BEL|ST_NA|Cluster_NA|2014/01/01:0.0012175141):0.0094550219,B-060-KG|BEL|ST_NA|Cluster_NA|2013/01/01:0.0229252908):0.0155144993):0.0093332207):0.0040423536,((KEXV01009347|BR|ST_NA|Cluster_NA|2015/01/01:0.0148362067,MN509092|BR|ST_NA|Cluster_NA|2014/01/01:0.0059112733):0.0230095117,(MH353904|US|ST_NA|Cluster_NA|2013/01/01:0.0167333581,MH354765|US|ST_NA|Cluster_NA|2012/01/01:0.0067670150):0.0096370198):0.0000061243):0.0013381587):0.0000064566):0.0032429446,(((KEXV01014417|BR|ST_NA|Cluster_NA|2014/01/01:0.0528274943,KEXV01046002|BR|ST_NA|Cluster_NA|2017/01/01:0.0329642874):0.0059419462,KJ474236|PA|ST_NA|Cluster_NA|2011/01/01:0.0335786654):0.0101569885,(KEXV01044693|BR|ST_NA|Cluster_NA|2016/01/01:0.0156390687,(KEXV01044766|BR|ST_NA|Cluster_NA|2016/01/01:0.0266595956,KEXV01045567|BR|ST_NA|Cluster_NA|2017/01/01:0.0088400395):0.0011811080):0.0211242705):0.0042894007):0.0000055829):0.0013428271,(((((KEXV01002442|BR|ST_NA|Cluster_NA|2015/01/01:0.0202512610,KEXV01008452|BR|ST_NA|Cluster_NA|2015/01/01:0.0240005896):0.0168952782,((KEXV01009210|BR|ST_NA|Cluster_NA|2015/01/01:0.0089614495,KEXV01040502|BR|ST_NA|Cluster_NA|2016/01/01:0.0074395208):0.0221506638,((KJ598567|US|ST_NA|Cluster_NA|2012/01/01:0.0153325794,(MH789708|US|ST_NA|Cluster_NA|2016/01/01:0.0102309897,E1058-SAG|MEX|ST_3|Cluster_NA|2013/01/01:0.0176385370):0.0026787605):0.0020741584,MK580269|US|ST_NA|Cluster_NA|2017/01/01:0.0131958625):0.0315680915):0.0049637255):0.0032782563,(KEXV01008299|BR|ST_NA|Cluster_NA|2014/01/01:0.0222536233,KEXV01039177|BR|ST_NA|Cluster_NA|2017/01/01:0.0465012528):0.0172091406):0.0016273177,MH353292|US|ST_NA|Cluster_NA|2013/01/01:0.0176926584):0.0000073550,((((((KEXV01036156|BR|ST_NA|Cluster_NA|2016/01/01:0.0365601435,KEXV01039121|BR|ST_NA|Cluster_NA|2017/01/01:0.0189067507):0.0128962861,((MG942987|US|ST_NA|Cluster_NA|2014/01/01:0.0000027755,(MG943021|US|ST_NA|Cluster_NA|2014/01/01:0.0000027755,MG943315|US|ST_NA|Cluster_NA|2015/01/01:0.0000027755):0.0000027755):0.0260305868,E5384-MME|MEX|ST_3|Cluster_NA|2017/01/01:0.0514360911):0.0079595263):0.0027399248,(((KJ474382|PA|ST_NA|Cluster_NA|2011/01/01:0.0000027755,P-114-CMA|PAN|ST_NA|Cluster_NA|2011/01/01:0.0000027755):0.0249240337,((KJ474620|PA|ST_NA|Cluster_NA|2013/01/01:0.0000027755,P-187-JML|PAN|ST_NA|Cluster_NA|2013/01/01:0.0000027755):0.0012738710,P-388-EP|PAN|ST_NA|Cluster_NA|2014/01/01:0.0042889572):0.0148315381):0.0093149793,MF455623|US|ST_NA|Cluster_NA|2011/01/01:0.0215350979):0.0048933906):0.0009997847,(((KJ474446|PA|ST_NA|Cluster_NA|2012/01/01:0.0332920022,(KJ474579|PA|ST_NA|Cluster_NA|2013/01/01:0.0104569249,(P-260-URA|PAN|ST_NA|Cluster_NA|2013/01/01:0.0109507478,P-400-JFC|PAN|ST_NA|Cluster_NA|2014/01/01:0.0135159885):0.0109021243):0.0130065801):0.0048479883,E0176-VCT|MEX|ST_3|Cluster_NA|2011/01/01:0.0304676572):0.0019893854,MH354979|US|ST_NA|Cluster_NA|2014/01/01:0.0293331721):0.0033852742):0.0010152375,E2143-BLZ|MEX|ST_3|Cluster_NA|2015/01/01:0.0341992701):0.0022377331,(((KT124756|US|ST_NA|Cluster_NA|2012/01/01:0.0310381573,KU190649|CA|ST_NA|Cluster_NA|2012/01/01:0.0312406153):0.0068142134,((KX443066|BR|ST_NA|Cluster_NA|2013/01/01:0.0364156540,((MG941968|US|ST_NA|Cluster_NA|2011/01/01:0.0060114663,(MG943001|US|ST_NA|Cluster_NA|2014/01/01:0.0017847089,MG943780|US|ST_NA|Cluster_NA|2016/01/01:0.0083152339):0.0016775660):0.0035014718,(MG943560|US|ST_NA|Cluster_NA|2016/01/01:0.0011905369,(MG943795|US|ST_NA|Cluster_NA|2016/01/01:0.0015669150,(MK922735|US|ST_NA|Cluster_NA|2018/01/01:0.0000027755,MK922736|US|ST_NA|Cluster_NA|2018/01/01:0.0000027755):0.0066767140):0.0040368165):0.0106237466):0.0207938898):0.0029858478,MG943171|US|ST_NA|Cluster_NA|2014/01/01:0.0228327281):0.0051070802):0.0023952038,((MG942744|US|ST_NA|Cluster_NA|2013/01/01:0.0262948447,MK041579|BR|ST_NA|Cluster_NA|2016/01/01:0.0348785372):0.0029120579,E1703-JML|MEX|ST_3|Cluster_NA|2014/01/01:0.0290868259):0.0029644414):0.0049989404):0.0013346486):0.0013672050):0.0007732551):0.0010324211,(((((((((((((KEXV01006899|BR|ST_NA|Cluster_NA|2014/01/01:0.0020870223,KEXV01007012|BR|ST_NA|Cluster_NA|2014/01/01:0.0000027755):0.0000027755,KEXV01034903|BR|ST_NA|Cluster_NA|2016/01/01:0.0125382088):0.0018586921,KEXV01035125|BR|ST_NA|Cluster_NA|2017/01/01:0.0096894780):0.0019801301,KEXV01034995|BR|ST_NA|Cluster_NA|2017/01/01:0.0216801347):0.0000065898,KEXV01007114|BR|ST_NA|Cluster_NA|2014/01/01:0.0100368786):0.0068620283,(KEXV01034954|BR|ST_NA|Cluster_NA|2016/01/01:0.0033737600,KEXV01035372|BR|ST_NA|Cluster_NA|2017/01/01:0.0132322558):0.0094722672):0.0050759932,KEXV01006934|BR|ST_NA|Cluster_NA|2014/01/01:0.0134979367):0.0098962488,(KEXV01007660|BR|ST_NA|Cluster_NA|2014/01/01:0.0000027755,KY581412|BR|ST_NA|Cluster_NA|2014/01/01:0.0000027755):0.0332804426):0.0028968829,MH789615|US|ST_NA|Cluster_NA|2016/01/01:0.0167410441):0.0040163014,P-562-FM|PAN|ST_NA|Cluster_NA|2015/01/01:0.0303231438):0.0021331790,((MF455695|US|ST_NA|Cluster_NA|2011/01/01:0.0133946138,MF456652|US|ST_NA|Cluster_NA|2011/01/01:0.0000070018):0.0230676223,MF457349|US|ST_NA|Cluster_NA|2015/01/01:0.0276237391):0.0019779640):0.0021618819,(((((((((((MG942145|US|ST_NA|Cluster_NA|2011/01/01:0.0082110233,(MG943081|US|ST_NA|Cluster_NA|2014/01/01:0.0051800770,(MG943416|US|ST_NA|Cluster_NA|2015/01/01:0.0085263902,(MG943733|US|ST_NA|Cluster_NA|2016/01/01:0.0008134605,MG943744|US|ST_NA|Cluster_NA|2016/01/01:0.0000027755):0.0047219045):0.0016415415):0.0008979157):0.0007986553,((((((MG942613|US|ST_NA|Cluster_NA|2013/01/01:0.0008090017,MG942648|US|ST_NA|Cluster_NA|2013/01/01:0.0040416193):0.0016416178,MK922928|US|ST_NA|Cluster_NA|2018/01/01:0.0152411170):0.0007596044,(MG943381|US|ST_NA|Cluster_NA|2015/01/01:0.0050182340,MG943486|US|ST_NA|Cluster_NA|2016/01/01:0.0203489813):0.0006993401):0.0008075347,MG943182|US|ST_NA|Cluster_NA|2014/01/01:0.0016375763):0.0007937686,MG942683|US|ST_NA|Cluster_NA|2013/01/01:0.0031856389):0.0007976675,MG942633|US|ST_NA|Cluster_NA|2013/01/01:0.0015907974):0.0015882530):0.0008119228,MG942454|US|ST_NA|Cluster_NA|2012/01/01:0.0016048890):0.0043536493,(MG942681|US|ST_NA|Cluster_NA|2013/01/01:0.0018389738,MG943189|US|ST_NA|Cluster_NA|2014/01/01:0.0008113651):0.0043718372):0.0015787027,MN971727|US|ST_NA|Cluster_NA|2017/01/01:0.0069202319):0.0070357260,(MG943646|US|ST_NA|Cluster_NA|2016/01/01:0.0070905000,MK580256|US|ST_NA|Cluster_NA|2017/01/01:0.0084829366):0.0039217020):0.0000065826,((MG942495|US|ST_NA|Cluster_NA|2012/01/01:0.0016088613,MG943549|US|ST_NA|Cluster_NA|2016/01/01:0.0049643923):0.0032314062,MG943112|US|ST_NA|Cluster_NA|2014/01/01:0.0116174630):0.0068961707):0.0000073309,((MG943256|US|ST_NA|Cluster_NA|2015/01/01:0.0048743837,MG943635|US|ST_NA|Cluster_NA|2016/01/01:0.0035390064):0.0102782573,(KY035760|US|ST_NA|Cluster_NA|2011/01/01:0.0104137406,KY036254|US|ST_NA|Cluster_NA|2011/01/01:0.0073350705):0.0048447469):0.0011184104):0.0115616304,MG943218|US|ST_NA|Cluster_NA|2015/01/01:0.0258289049):0.0125608145,(MG942317|US|ST_NA|Cluster_NA|2012/01/01:0.0105008603,(((KY036052|US|ST_NA|Cluster_NA|2012/01/01:0.0029158979,((KY036478|US|ST_NA|Cluster_NA|2012/01/01:0.0044295406,KY036972|US|ST_NA|Cluster_NA|2011/01/01:0.0069493712):0.0009329125,KY036956|US|ST_NA|Cluster_NA|2012/01/01:0.0082902035):0.0011946252):0.0021696915,KY036357|US|ST_NA|Cluster_NA|2011/01/01:0.0100000845):0.0102875408,KY035085|US|ST_NA|Cluster_NA|2011/01/01:0.0156494758):0.0016651149):0.0126786695):0.0029035339,MH353914|US|ST_NA|Cluster_NA|2011/01/01:0.0318132877):0.0011661663):0.0005721702,((MG942125|US|ST_NA|Cluster_NA|2011/01/01:0.0170384165,MH354324|US|ST_NA|Cluster_NA|2011/01/01:0.0206030774):0.0019372355,(((MG942428|US|ST_NA|Cluster_NA|2012/01/01:0.0077284293,MG942779|US|ST_NA|Cluster_NA|2013/01/01:0.0071964840):0.0020754959,MG943091|US|ST_NA|Cluster_NA|2014/01/01:0.0099264071):0.0060594877,MG943529|US|ST_NA|Cluster_NA|2016/01/01:0.0076014417):0.0084973725):0.0024000204):0.0000063224):0.0020493903,(((((CEC-21-3330|MEX|ST_1|Cluster_NA|2021/04/16:0.0186201760,E3095-LGHM|MEX|ST_3|Cluster_NA|2016/01/01:0.0079270672):0.0168733314,(E1485-HHS|MEX|ST_3|Cluster_NA|2014/01/01:0.0014457643,E1486-ASGM|MEX|ST_3|Cluster_NA|2014/01/01:0.0092941725):0.0181907123):0.0028958149,E2149-FAG|MEX|ST_3|Cluster_NA|2015/01/01:0.0188293411):0.0108888409,E2066-JFMF|MEX|ST_1|Cluster_NA|2015/01/01:0.0407479247):0.0051442593,(((((CEC-21-5611|MEX|ST_1|Cluster_NA|2021/11/18:0.0339372824,MF456853|US|ST_NA|Cluster_NA|2013/01/01:0.0218465813):0.0045041563,KEXV01046703|BR|ST_NA|Cluster_NA|2017/01/01:0.0157150702):0.0068901679,(KEXV01037613|BR|ST_NA|Cluster_NA|2016/01/01:0.0282810731,KEXV01043551|BR|ST_NA|Cluster_NA|2016/01/01:0.0378183765):0.0034773402):0.0000058338,(((KEXV01038131|BR|ST_NA|Cluster_NA|2017/01/01:0.0373704529,(KY037040|US|ST_NA|Cluster_NA|2012/01/01:0.0041954870,KY035985|US|ST_NA|Cluster_NA|2012/01/01:0.0010061681):0.0249126177):0.0023409296,(E3047-HJLM|MEX|ST_3|Cluster_NA|2016/01/01:0.0245094261,(E4596-JMRJ|MEX|ST_3|Cluster_NA|2017/01/01:0.0079729709,(E5828-VMM|MEX|ST_3|Cluster_NA|2018/01/01:0.0091935580,E6654-ERR|MEX|ST_3|Cluster_NA|2018/01/01:0.0019743170):0.0012467214):0.0257195859):0.0053992307):0.0040626810,KY037078|US|ST_NA|Cluster_NA|2013/01/01:0.0196528744):0.0019526387):0.0013662251,(KEXV01015771|BR|ST_NA|Cluster_NA|2015/01/01:0.0392138359,((KEXV01035549|BR|ST_NA|Cluster_NA|2016/01/01:0.0101706639,ON423273|BR|ST_NA|Cluster_NA|2014/01/01:0.0181597779):0.0016551111,KEXV01035813|BR|ST_NA|Cluster_NA|2016/01/01:0.0243138626):0.0078850255):0.0055337826):0.0014363148):0.0028316454):0.0004852035):0.0000066164):0.0003659062,((((((((((((CEC-19-0090|MEX|ST_2|Cluster_NA|2019/08/21:0.0062802648,(CEC-21-4016|MEX|ST_2|Cluster_NA|2021/06/17:0.0034806525,CEC-22-6656|MEX|ST_1|Cluster_NA|2022/03/02:0.0066947140):0.0027755149):0.0077501213,CEC-22-9130|MEX|ST_2|Cluster_NA|2022/09/28:0.0229341448):0.0132948551,((CEC-20-1672|MEX|ST_1|Cluster_NA|2020/10/09:0.0123517520,(CEC-20-1683|MEX|ST_1|Cluster_NA|2020/10/12:0.0037750460,CEC-21-2730|MEX|ST_1|Cluster_NA|2021/02/19:0.0036086781):0.0031422742):0.0182726996,(KEXV01032508|BR|ST_NA|Cluster_NA|2017/01/01:0.0138016470,KEXV01045744|BR|ST_NA|Cluster_NA|2017/01/01:0.0186515239):0.0112582878):0.0056960979):0.0134284336,((((((CEC-20-1250|MEX|ST_1|Cluster_NA|2020/08/24:0.0334589770,CEC-22-8133|MEX|ST_2|Cluster_NA|2022/06/30:0.0284991971):0.0022483915,((((CEC-20-2000|MEX|ST_1|Cluster_NA|2020/11/12:0.0000060994,(CEC-20-2006|MEX|ST_1|Cluster_NA|2020/11/12:0.0107086559,CEC-22-6766|MEX|ST_1|Cluster_NA|2022/03/11:0.0109525895):0.0014664438):0.0221674715,E1600-DEAE|MEX|ST_2|Cluster_NA|2014/01/01:0.0121343719):0.0025613246,(CEC-21-3029|MEX|ST_1|Cluster_NA|2021/03/22:0.0111425536,CEC-21-3030|MEX|ST_1|Cluster_NA|2021/03/22:0.0144760027):0.0258713715):0.0047017087,(CEC-21-4443|MEX|ST_1|Cluster_NA|2021/08/03:0.0240229791,((CEC-22-6227|MEX|ST_1|Cluster_NA|2022/01/24:0.0125935385,CEC-22-6855|MEX|ST_1|Cluster_NA|2022/03/18:0.0089548449):0.0273655928,CEC-22-7813|MEX|ST_1|Cluster_NA|2022/06/03:0.0378857889):0.0003885568):0.0032402974):0.0005534430):0.0000065961,(CEC-22-6336|MEX|ST_1|Cluster_NA|2022/02/01:0.0156364533,(E3974-RCGV|MEX|ST_3|Cluster_NA|2017/01/01:0.0267143295,E7303-EOC|MEX|ST_3|Cluster_NA|2018/01/01:0.0090964471):0.0079086373):0.0059548031):0.0014928832,((CEC-22-6397|MEX|ST_1|Cluster_NA|2022/02/08:0.0220197721,(E1313-ACS|MEX|ST_1|Cluster_NA|2013/01/01:0.0271731374,E5549-LHV|MEX|ST_1|Cluster_NA|2017/01/01:0.0247097792):0.0015693208):0.0030410047,(E2895-MHR|MEX|ST_1|Cluster_NA|2016/01/01:0.0020131454,E2896-SVP|MEX|ST_1|Cluster_NA|2016/01/01:0.0051653959):0.0276503568):0.0010294208):0.0062427075,((CEC-20-1704|MEX|ST_2|Cluster_NA|2020/10/12:0.0092899756,CEC-20-1705|MEX|ST_2|Cluster_NA|2020/10/12:0.0010302805):0.0046077745,(CEC-21-5408|MEX|ST_2|Cluster_NA|2021/10/29:0.0078843258,CEC-22-8174|MEX|ST_1|Cluster_NA|2022/07/04:0.0000065826):0.0113271304):0.0247945360):0.0011748023,((CEC-21-2341|MEX|ST_1|Cluster_NA|2021/01/11:0.0057777379,E5366-MALS|MEX|ST_3|Cluster_NA|2017/01/01:0.0057307675):0.0287472464,((((CEC-21-4814|MEX|ST_1|Cluster_NA|2021/09/13:0.0078107127,CEC-22-8235|MEX|ST_1|Cluster_NA|2022/07/07:0.0077108803):0.0043217275,CEC-22-7300|MEX|ST_2|Cluster_NA|2022/04/27:0.0256122242):0.0055882036,(CEC-22-6876|MEX|ST_1|Cluster_NA|2022/03/22:0.0075221811,E4716-ILM|MEX|ST_1|Cluster_NA|2017/01/01:0.0072140614):0.0017515720):0.0030799189,CEC-22-6609|MEX|ST_2|Cluster_NA|2022/02/25:0.0153177365):0.0043266860):0.0073841268):0.0048694895):0.0062348413,((((((((CEC-21-2712|MEX|ST_1|Cluster_NA|2021/02/18:0.0100295560,(E4690-OHV|MEX|ST_3|Cluster_NA|2017/01/01:0.0033123908,E5387-ABMG|MEX|ST_3|Cluster_NA|2017/01/01:0.0005147660):0.0011907727):0.0065989846,E0956-GLB|MEX|ST_2|Cluster_NA|2013/01/01:0.0100462358):0.0413103520,((CEC-22-8649|MEX|ST_1|Cluster_NA|2022/08/17:0.0129787322,E2731-TLM|MEX|ST_1|Cluster_NA|2015/01/01:0.0159401063):0.0012849710,CEC-22-8909|MEX|ST_1|Cluster_NA|2022/09/07:0.0133852702):0.0391679126):0.0016048868,(CEC-22-7568|MEX|ST_1|Cluster_NA|2022/05/18:0.0383827447,KEXV01032811|BR|ST_NA|Cluster_NA|2016/01/01:0.0219658137):0.0067780863):0.0020781994,MN971704|US|ST_NA|Cluster_NA|2017/01/01:0.0303043624):0.0009192752,(KEXV01031671|BR|ST_NA|Cluster_NA|2016/01/01:0.0304909142,MG943095|US|ST_NA|Cluster_NA|2014/01/01:0.0376640771):0.0045846915):0.0012894242,(KEXV01038903|BR|ST_NA|Cluster_NA|2016/01/01:0.0299662734,ON423228|BR|ST_NA|Cluster_NA|2013/01/01:0.0312386623):0.0111441945):0.0023782514,(((((MG942366|US|ST_NA|Cluster_NA|2012/01/01:0.0008216249,((MG943014|US|ST_NA|Cluster_NA|2014/01/01:0.0048172265,MG943173|US|ST_NA|Cluster_NA|2014/01/01:0.0016809183):0.0023913300,MG943557|US|ST_NA|Cluster_NA|2016/01/01:0.0041888329):0.0065430389):0.0058310025,(MG943289|US|ST_NA|Cluster_NA|2015/01/01:0.0048275073,(MG943487|US|ST_NA|Cluster_NA|2015/01/01:0.0015018693,(MG943702|US|ST_NA|Cluster_NA|2016/01/01:0.0032437561,MG943709|US|ST_NA|Cluster_NA|2016/01/01:0.0000027755):0.0000065003):0.0046135471):0.0083995229):0.0031824651,(MG942585|US|ST_NA|Cluster_NA|2012/01/01:0.0131878141,(MG943108|US|ST_NA|Cluster_NA|2014/01/01:0.0018423061,MK922792|US|ST_NA|Cluster_NA|2018/01/01:0.0046694456):0.0020474089):0.0075835380):0.0027270408,MG942545|US|ST_NA|Cluster_NA|2012/01/01:0.0028271477):0.0204367234,E1787-AGG|MEX|ST_3|Cluster_NA|2014/01/01:0.0244530074):0.0069372624):0.0000333353):0.0000072721,((((((((KEXV01011406|BR|ST_NA|Cluster_NA|2014/01/01:0.0338253357,(KEXV01015519|BR|ST_NA|Cluster_NA|2015/01/01:0.0342477641,KEXV01042918|BR|ST_NA|Cluster_NA|2016/01/01:0.0337470315):0.0055942580):0.0080702054,(KEXV01039451|BR|ST_NA|Cluster_NA|2017/01/01:0.0387828624,KEXV01044107|BR|ST_NA|Cluster_NA|2016/01/01:0.0437684009):0.0064264680):0.0055671979,KEXV01015607|BR|ST_NA|Cluster_NA|2015/01/01:0.0316868043):0.0064421271,((E3141-MEG|MEX|ST_3|Cluster_NA|2016/01/01:0.0029181091,E3572-FJBG|MEX|ST_3|Cluster_NA|2017/01/01:0.0051010728):0.0150601458,E5709-RAGS|MEX|ST_3|Cluster_NA|2017/01/01:0.0131481277):0.0121722240):0.0000062867,(((KEXV01027491|BR|ST_NA|Cluster_NA|2014/01/01:0.0136117744,((KEXV01033373|BR|ST_NA|Cluster_NA|2016/01/01:0.0064791700,KEXV01034062|BR|ST_NA|Cluster_NA|2017/01/01:0.0042414621):0.0092955855,((MN509113|BR|ST_NA|Cluster_NA|2014/01/01:0.0009698049,MN509147|BR|ST_NA|Cluster_NA|2014/01/01:0.0010295832):0.0093126525,MN509120|BR|ST_NA|Cluster_NA|2014/01/01:0.0045634635):0.0032496936):0.0014967933):0.0035865229,KEXV01033984|BR|ST_NA|Cluster_NA|2017/01/01:0.0193805586):0.0040395852,KEXV01034618|BR|ST_NA|Cluster_NA|2016/01/01:0.0238490210):0.0167175587):0.0000080710,(((KEXV01015886|BR|ST_NA|Cluster_NA|2015/01/01:0.0260716474,KEXV01038907|BR|ST_NA|Cluster_NA|2016/01/01:0.0214869379):0.0025252364,(KEXV01035205|BR|ST_NA|Cluster_NA|2017/01/01:0.0331780299,KEXV01039205|BR|ST_NA|Cluster_NA|2017/01/01:0.0209269461):0.0002178141):0.0016420052,(KEXV01035579|BR|ST_NA|Cluster_NA|2016/01/01:0.0249317589,KEXV01038712|BR|ST_NA|Cluster_NA|2016/01/01:0.0140590793):0.0095733728):0.0077735945):0.0000027755,(KEXV01037039|BR|ST_NA|Cluster_NA|2016/01/01:0.0235765602,(KEXV01038529|BR|ST_NA|Cluster_NA|2016/01/01:0.0067886090,KEXV01039262|BR|ST_NA|Cluster_NA|2017/01/01:0.0249303692):0.0117218471):0.0065443785):0.0029499463,(MF455728|US|ST_NA|Cluster_NA|2015/01/01:0.0371996643,(MH789699|US|ST_NA|Cluster_NA|2016/01/01:0.0000027755,MH789707|US|ST_NA|Cluster_NA|2016/01/01:0.0000027755):0.0223978977):0.0038376698):0.0027159844):0.0000065898,(((((MF455564|US|ST_NA|Cluster_NA|2011/01/01:0.0059436988,MF456707|US|ST_NA|Cluster_NA|2012/01/01:0.0047845194):0.0187360225,MG943155|US|ST_NA|Cluster_NA|2014/01/01:0.0296378884):0.0083785640,(MF455764|US|ST_NA|Cluster_NA|2012/01/01:0.0212710745,MF456116|US|ST_NA|Cluster_NA|2013/01/01:0.0137493685):0.0024161472):0.0000079077,MF455607|US|ST_NA|Cluster_NA|2012/01/01:0.0207571743):0.0019638918,MF455649|US|ST_NA|Cluster_NA|2013/01/01:0.0251925030):0.0132322535):0.0014752468,(((((((((((((CEC-19-0522|MEX|ST_2|Cluster_NA|2019/10/10:0.0085355406,CEC-19-0619|MEX|ST_2|Cluster_NA|2019/10/22:0.0174361763):0.0111561637,CEC-20-2141|MEX|ST_1|Cluster_NA|2020/12/01:0.0183525421):0.0019016519,((CEC-21-5346|MEX|ST_2|Cluster_NA|2021/10/26:0.0132200088,CEC-22-8123|MEX|ST_2|Cluster_NA|2022/06/29:0.0123197887):0.0120961481,CEC-22-8038|MEX|ST_1|Cluster_NA|2022/06/22:0.0267041388):0.0023828347):0.0007000788,E4287-KMG|MEX|ST_3|Cluster_NA|2017/01/01:0.0138854706):0.0001772456,(E2388-ISR|MEX|ST_3|Cluster_NA|2015/01/01:0.0118762283,E3365-JLHG|MEX|ST_3|Cluster_NA|2017/01/01:0.0146230436):0.0026195702):0.0011448430,(CEC-21-3930|MEX|ST_1|Cluster_NA|2021/06/09:0.0077039679,(((E0084-LACD|MEX|ST_3|Cluster_NA|2011/01/01:0.0024039728,E3400-AHV|MEX|ST_3|Cluster_NA|2017/01/01:0.0123988730):0.0000027755,(E2286-FVF|MEX|ST_3|Cluster_NA|2015/01/01:0.0066112442,E3667-FHS|MEX|ST_3|Cluster_NA|2017/01/01:0.0146621871):0.0056796913):0.0013622527,E0878-ORC|MEX|ST_3|Cluster_NA|2013/01/01:0.0061163968):0.0000072357):0.0006367196):0.0076740880,((CEC-22-6424|MEX|ST_2|Cluster_NA|2022/02/10:0.0171715852,CEC-22-8359|MEX|ST_1|Cluster_NA|2022/07/18:0.0094935588):0.0041287712,(CEC-22-6763|MEX|ST_1|Cluster_NA|2022/03/11:0.0145697192,E2548-PRJ|MEX|ST_3|Cluster_NA|2015/01/01:0.0136984093):0.0000081361):0.0062407518):0.0033568048,E0345-JDM|MEX|ST_3|Cluster_NA|2012/01/01:0.0148322425):0.0043383511,CEC-22-7175|MEX|ST_1|Cluster_NA|2022/04/18:0.0243700325):0.0187489022,MG942318|US|ST_NA|Cluster_NA|2012/01/01:0.0420814684):0.0052518374,(MF456755|US|ST_NA|Cluster_NA|2011/01/01:0.0179982152,(MG942362|US|ST_NA|Cluster_NA|2012/01/01:0.0047070974,MG942535|US|ST_NA|Cluster_NA|2012/01/01:0.0140281830):0.0197170287):0.0052826256):0.0078444219,((((((((KEXV01014463|BR|ST_NA|Cluster_NA|2014/01/01:0.0385134021,(G-0113|GUA|ST_NA|Cluster_NA|2011/01/01:0.0046767130,G-1606|GUA|ST_NA|Cluster_NA|2015/01/01:0.0027512473):0.0110096538):0.0051362220,G-1356|GUA|ST_NA|Cluster_NA|2014/01/01:0.0195544237):0.0101317101,(G-1460|GUA|ST_NA|Cluster_NA|2015/01/01:0.0090475204,((G-1627|GUA|ST_NA|Cluster_NA|2015/01/01:0.0127779276,G-1796-JMAF|GUA|ST_NA|Cluster_NA|2016/01/01:0.0029194488):0.0021267572,G-1861-SEPG|GUA|ST_NA|Cluster_NA|2016/01/01:0.0068256971):0.0148418211):0.0163754535):0.0000073739,((E0586-OSA|MEX|ST_3|Cluster_NA|2012/01/01:0.0155376878,(((E3592-FSS|MEX|ST_3|Cluster_NA|2017/01/01:0.0368614269,E5288-LPC|MEX|ST_3|Cluster_NA|2017/01/01:0.0057990682):0.0032171811,E7119-CCB|MEX|ST_3|Cluster_NA|2018/01/01:0.0256751789):0.0014111358,((E4847-VLVV|MEX|ST_3|Cluster_NA|2017/01/01:0.0049340969,E5003-SCL|MEX|ST_3|Cluster_NA|2017/01/01:0.0100058383):0.0154660141,E6162-CAJ|MEX|ST_1|Cluster_NA|2018/01/01:0.0259087189):0.0020074417):0.0022561874):0.0000065898,(E4673-SLP|MEX|ST_3|Cluster_NA|2017/01/01:0.0293943059,E6445-JGS|MEX|ST_3|Cluster_NA|2018/01/01:0.0170051602):0.0000068718):0.0144820824):0.0000058026,((((((E4530-SMA|MEX|ST_3|Cluster_NA|2017/01/01:0.0267092847,G-1662|GUA|ST_NA|Cluster_NA|2015/01/01:0.0270490844):0.0052035216,(G-0563|GUA|ST_NA|Cluster_NA|2012/01/01:0.0162686510,G-1682|GUA|ST_NA|Cluster_NA|2016/01/01:0.0249058434):0.0123802921):0.0020309679,G-0778|GUA|ST_NA|Cluster_NA|2012/01/01:0.0224152670):0.0007497715,((((E4901-JAMD|MEX|ST_3|Cluster_NA|2017/01/01:0.0331429369,((G-0438|GUA|ST_NA|Cluster_NA|2011/01/01:0.0281734766,G-1357|GUA|ST_NA|Cluster_NA|2014/01/01:0.0210058989):0.0053049335,G-0731|GUA|ST_NA|Cluster_NA|2012/01/01:0.0167206468):0.0019986682):0.0040726976,G-1047|GUA|ST_NA|Cluster_NA|2013/01/01:0.0222377259):0.0015260930,((((G-0085|GUA|ST_NA|Cluster_NA|2011/01/01:0.0150811675,(((G-0136|GUA|ST_NA|Cluster_NA|2011/01/01:0.0195321776,(G-0140|GUA|ST_NA|Cluster_NA|2011/01/01:0.0034259042,G-0145|GUA|ST_NA|Cluster_NA|2011/01/01:0.0056006669):0.0062490922):0.0047045075,((G-0996|GUA|ST_NA|Cluster_NA|2013/01/01:0.0156106727,(G-1018|GUA|ST_NA|Cluster_NA|2013/01/01:0.0082300098,G-1043|GUA|ST_NA|Cluster_NA|2013/01/01:0.0098272982):0.0018087110):0.0044677547,G-1898-NFS|GUA|ST_NA|Cluster_NA|2016/01/01:0.0143157969):0.0015591450):0.0000065826,G-0917|GUA|ST_NA|Cluster_NA|2013/01/01:0.0056820348):0.0000081473):0.0023209688,G-0326|GUA|ST_NA|Cluster_NA|2011/01/01:0.0279514923):0.0011210826,(G-1567|GUA|ST_NA|Cluster_NA|2015/01/01:0.0060209932,G-1842-JPCL|GUA|ST_NA|Cluster_NA|2016/01/01:0.0072275962):0.0101507381):0.0088664613,G-0602|GUA|ST_NA|Cluster_NA|2012/01/01:0.0212630209):0.0029327262):0.0013600912,(((G-0091|GUA|ST_NA|Cluster_NA|2011/01/01:0.0102282636,G-0381|GUA|ST_NA|Cluster_NA|2011/01/01:0.0156184379):0.0025708256,G-1128|GUA|ST_NA|Cluster_NA|2013/01/01:0.0163325148):0.0100291419,G-0795|GUA|ST_NA|Cluster_NA|2012/01/01:0.0300555634):0.0000058162):0.0036332203):0.0000065826,G-1675|GUA|ST_NA|Cluster_NA|2016/01/01:0.0155706841):0.0000065826,((G-0206|GUA|ST_NA|Cluster_NA|2011/01/01:0.0212629057,G-0837|GUA|ST_NA|Cluster_NA|2012/01/01:0.0191180691):0.0059139100,((G-0442|GUA|ST_NA|Cluster_NA|2011/01/01:0.0026779177,G-0443|GUA|ST_NA|Cluster_NA|2011/01/01:0.0183820253):0.0191272670,(((G-0507|GUA|ST_NA|Cluster_NA|2012/01/01:0.0097985062,(G-0585|GUA|ST_NA|Cluster_NA|2012/01/01:0.0018938973,G-1341|GUA|ST_NA|Cluster_NA|2014/01/01:0.0261026907):0.0059873581):0.0020221214,G-1432|GUA|ST_NA|Cluster_NA|2015/01/01:0.0124802214):0.0092750328,G-0697|GUA|ST_NA|Cluster_NA|2012/01/01:0.0230448131):0.0015916545):0.0059242387):0.0000056207):0.0052123589):0.0000065826,(((G-0141|GUA|ST_NA|Cluster_NA|2011/01/01:0.0102583602,((G-0351|GUA|ST_NA|Cluster_NA|2011/01/01:0.0089890126,G-1477|GUA|ST_NA|Cluster_NA|2015/01/01:0.0133545189):0.0013295460,(G-0496|GUA|ST_NA|Cluster_NA|2012/01/01:0.0070264468,G-0548|GUA|ST_NA|Cluster_NA|2012/01/01:0.0054569302):0.0061129427):0.0015012332):0.0021684186,((G-0185|GUA|ST_NA|Cluster_NA|2011/01/01:0.0122542290,(G-0584|GUA|ST_NA|Cluster_NA|2012/01/01:0.0227711855,G-0840|GUA|ST_NA|Cluster_NA|2012/01/01:0.0144383696):0.0032195112):0.0016413909,(G-1045|GUA|ST_NA|Cluster_NA|2013/01/01:0.0139907857,G-1130|GUA|ST_NA|Cluster_NA|2014/01/01:0.0031669881):0.0015847451):0.0000065826):0.0076696699,((G-0178|GUA|ST_NA|Cluster_NA|2011/01/01:0.0190179089,G-0293|GUA|ST_NA|Cluster_NA|2011/01/01:0.0285530759):0.0099432545,G-0597|GUA|ST_NA|Cluster_NA|2012/01/01:0.0179735245):0.0017866108):0.0016213924):0.0084542797,(KEXV01037330|BR|ST_NA|Cluster_NA|2017/01/01:0.0264959182,KEXV01037363|BR|ST_NA|Cluster_NA|2017/01/01:0.0215355671):0.0048162775):0.0024039118,((KEXV01032426|BR|ST_NA|Cluster_NA|2016/01/01:0.0384881107,MH789656|US|ST_NA|Cluster_NA|2016/01/01:0.0321325325):0.0068899955,((KEXV01039518|BR|ST_NA|Cluster_NA|2017/01/01:0.0285922437,MH352998|US|ST_NA|Cluster_NA|2015/01/01:0.0325403556):0.0062278611,((KEXV01044681|BR|ST_NA|Cluster_NA|2016/01/01:0.0434043722,MF456093|US|ST_NA|Cluster_NA|2015/01/01:0.0318878017):0.0076797998,E0853-AGA|MEX|ST_3|Cluster_NA|2013/01/01:0.0266951459):0.0042544854):0.0000056389):0.0044612067):0.0026508023):0.0000061827,(((CEC-21-3643|MEX|ST_1|Cluster_NA|2021/05/14:0.0304915913,(KEXV01002465|BR|ST_NA|Cluster_NA|2015/01/01:0.0646201671,KEXV01039204|BR|ST_NA|Cluster_NA|2017/01/01:0.0333135204):0.0104591751):0.0031875105,(KEXV01008794|BR|ST_NA|Cluster_NA|2015/01/01:0.0373625777,(KJ723102|US|ST_NA|Cluster_NA|2011/01/01:0.0098280468,MG941984|US|ST_NA|Cluster_NA|2011/01/01:0.0204691454):0.0123746951):0.0057979729):0.0070221451,((((KEXV01015618|BR|ST_NA|Cluster_NA|2015/01/01:0.0226774611,KEXV01044695|BR|ST_NA|Cluster_NA|2016/01/01:0.0042574850):0.0090829799,KEXV01045019|BR|ST_NA|Cluster_NA|2017/01/01:0.0260563823):0.0130425856,(MH354647|US|ST_NA|Cluster_NA|2014/01/01:0.0178955059,MH354699|US|ST_NA|Cluster_NA|2013/01/01:0.0136905913):0.0191306886):0.0056497838,(KEXV01036979|BR|ST_NA|Cluster_NA|2016/01/01:0.0357838543,MG942732|US|ST_NA|Cluster_NA|2013/01/01:0.0287710662):0.0017797783):0.0027937404):0.0009702021):0.0038440036):0.0017519570,((((((((((((CEC-19-0109|MEX|ST_1|Cluster_NA|2019/08/23:0.0014269848,CEC-19-0110|MEX|ST_1|Cluster_NA|2019/08/23:0.0016027620):0.0136851114,(((E1006-GCA|MEX|ST_1|Cluster_NA|2013/01/01:0.0033492960,(E3111-MMA|MEX|ST_3|Cluster_NA|2016/01/01:0.0009329601,E3566-RRO|MEX|ST_3|Cluster_NA|2017/01/01:0.0108447731):0.0010858251):0.0013671670,E7203-EEPC|MEX|ST_3|Cluster_NA|2018/01/01:0.0086559188):0.0069244701,(E1476-DOA|MEX|ST_3|Cluster_NA|2014/01/01:0.0026125207,((E2111-EHMM|MEX|ST_3|Cluster_NA|2015/01/01:0.0050583951,E3211-MAZB|MEX|ST_3|Cluster_NA|2017/01/01:0.0144528842):0.0044168657,(E2663-WCC|MEX|ST_3|Cluster_NA|2015/01/01:0.0115725491,E3997-JALI|MEX|ST_3|Cluster_NA|2017/01/01:0.0135730763):0.0024847145):0.0071762427):0.0047893176):0.0013990035):0.0040613172,E6349-RMHH|MEX|ST_3|Cluster_NA|2018/01/01:0.0184050377):0.0071205539,(E2458-GBP|MEX|ST_3|Cluster_NA|2015/01/01:0.0047029473,E2459-EMR|MEX|ST_3|Cluster_NA|2015/01/01:0.0006617242):0.0165334537):0.0029077223,(CEC-22-8765|MEX|ST_1|Cluster_NA|2022/08/26:0.0228299646,(E3360-JVC|MEX|ST_3|Cluster_NA|2017/01/01:0.0176540862,(E3523-RS|MEX|ST_3|Cluster_NA|2017/01/01:0.0091126389,E5303-JADH|MEX|ST_3|Cluster_NA|2017/01/01:0.0067349863):0.0109532850):0.0088036908):0.0011213823):0.0000065826,(E3107-ENVG|MEX|ST_3|Cluster_NA|2016/01/01:0.0153084754,E6060-GFC|MEX|ST_3|Cluster_NA|2018/01/01:0.0043294185):0.0106458940):0.0007120068,(((E0723-ECG|MEX|ST_3|Cluster_NA|2012/01/01:0.0147881628,((E1468-LAAD|MEX|ST_3|Cluster_NA|2014/01/01:0.0094029881,E1583-JCAA|MEX|ST_3|Cluster_NA|2014/01/01:0.0096808654):0.0016000817,((E2700-LHB|MEX|ST_3|Cluster_NA|2015/01/01:0.0230920442,E4363-FOG|MEX|ST_3|Cluster_NA|2017/01/01:0.0154171625):0.0018676377,E2775-MCTC|MEX|ST_3|Cluster_NA|2016/01/01:0.0201500885):0.0003895186):0.0009878863):0.0038992915,(E1378-MPC|MEX|ST_3|Cluster_NA|2014/01/01:0.0170545197,(E2842-APL|MEX|ST_3|Cluster_NA|2016/01/01:0.0157760806,E5297-RAAP|MEX|ST_3|Cluster_NA|2017/01/01:0.0148208031):0.0008679097):0.0035484027):0.0027779414,E3163-MAAT|MEX|ST_3|Cluster_NA|2017/01/01:0.0247183669):0.0016661479):0.0000070896,(((((((((((E0071-SMH|MEX|ST_1|Cluster_NA|2011/01/01:0.0000027755,E0098-JLZM|MEX|ST_3|Cluster_NA|2011/01/01:0.0000027755):0.0000027755,E0097-SAJ|MEX|ST_3|Cluster_NA|2011/01/01:0.0000027755):0.0000027755,E0072-EES|MEX|ST_2|Cluster_NA|2011/01/01:0.0000027755):0.0138168574,E0076-JAC|MEX|ST_3|Cluster_NA|2011/01/01:0.0009449179):0.0039276866,(E1657-MCIC|MEX|ST_3|Cluster_NA|2014/01/01:0.0137553159,E3009-NUT|MEX|ST_3|Cluster_NA|2016/01/01:0.0163811077):0.0040234476):0.0071894118,((E1471-MMM|MEX|ST_3|Cluster_NA|2014/01/01:0.0174191426,E4539-AR|MEX|ST_3|Cluster_NA|2017/01/01:0.0106346884):0.0034373788,E2696-GCR|MEX|ST_3|Cluster_NA|2015/01/01:0.0140863765):0.0008658998):0.0009046428,(((((E1255-MLMG|MEX|ST_3|Cluster_NA|2013/01/01:0.0041327104,E3171-HIP|MEX|ST_3|Cluster_NA|2017/01/01:0.0088885230):0.0094141893,E1513-YAS|MEX|ST_3|Cluster_NA|2014/01/01:0.0090725819):0.0030200827,E3200-GOP|MEX|ST_3|Cluster_NA|2017/01/01:0.0119798596):0.0000056389,(E1520-BCC|MEX|ST_3|Cluster_NA|2014/01/01:0.0053188050,E2774-RCL|MEX|ST_3|Cluster_NA|2016/01/01:0.0134562684):0.0033851804):0.0031985658,((((E1776-VGH|MEX|ST_3|Cluster_NA|2014/01/01:0.0000027755,E1786-MJZMO|MEX|ST_3|Cluster_NA|2014/01/01:0.0022961195):0.0145705022,((E3520-JRMC|MEX|ST_3|Cluster_NA|2017/01/01:0.0017953670,E3521-PMB|MEX|ST_3|Cluster_NA|2017/01/01:0.0038214531):0.0117293584,E6787-NTC|MEX|ST_3|Cluster_NA|2018/01/01:0.0126929560):0.0027974644):0.0000056443,E2753-MCCM|MEX|ST_3|Cluster_NA|2016/01/01:0.0213315350):0.0021076658,(E3277-MED|MEX|ST_3|Cluster_NA|2017/01/01:0.0103732849,((E3783-MNPP|MEX|ST_3|Cluster_NA|2017/01/01:0.0047662968,((E3958-EVM|MEX|ST_3|Cluster_NA|2017/01/01:0.0000027755,E6980-MEMC|MEX|ST_3|Cluster_NA|2018/01/01:0.0000027755):0.0095961329,(E5716-SCCH|MEX|ST_3|Cluster_NA|2017/01/01:0.0029063879,E5717-GON|MEX|ST_3|Cluster_NA|2017/01/01:0.0019434957):0.0026518091):0.0034576018):0.0042657851,E6262-ECD|MEX|ST_3|Cluster_NA|2018/01/01:0.0098888094):0.0000027755):0.0050045327):0.0019660216):0.0015422151):0.0042718269,((((E0556-RFA|MEX|ST_3|Cluster_NA|2012/01/01:0.0076470245,(E1362-EEAT|MEX|ST_3|Cluster_NA|2014/01/01:0.0075695355,(((E1421-LCC|MEX|ST_3|Cluster_NA|2014/01/01:0.0013636692,E1437-AQG|MEX|ST_3|Cluster_NA|2014/01/01:0.0047246080):0.0000065826,E5306-MLIR|MEX|ST_3|Cluster_NA|2017/01/01:0.0151446902):0.0026071378,(E1648-REAC|MEX|ST_3|Cluster_NA|2014/01/01:0.0017869990,E3471-AAGM|MEX|ST_3|Cluster_NA|2017/01/01:0.0079520996):0.0034489827):0.0043402565):0.0145501651):0.0000063340,((E1709-CBS|MEX|ST_3|Cluster_NA|2014/01/01:0.0021205363,E2902-JAP|MEX|ST_3|Cluster_NA|2016/01/01:0.0051152620):0.0133070332,E4531-LMB|MEX|ST_3|Cluster_NA|2017/01/01:0.0170845468):0.0018421397):0.0035527879,((E1428-ALHC|MEX|ST_3|Cluster_NA|2014/01/01:0.0223366885,(((E2099-JRJR|MEX|ST_3|Cluster_NA|2015/01/01:0.0171192645,E3074-DRLG|MEX|ST_3|Cluster_NA|2016/01/01:0.0094444273):0.0009363831,E5452-FAG|MEX|ST_3|Cluster_NA|2017/01/01:0.0098026516):0.0038768780,(E4569-YAMN|MEX|ST_3|Cluster_NA|2017/01/01:0.0055268090,E5482-PMM|MEX|ST_3|Cluster_NA|2017/01/01:0.0019068543):0.0171608979):0.0058154351):0.0032923383,E3179-WJPU|MEX|ST_3|Cluster_NA|2017/01/01:0.0199571824):0.0020325764):0.0000065898,E6075-LVZG|MEX|ST_3|Cluster_NA|2018/01/01:0.0191968278):0.0013956804):0.0000027755,((E3289-HAS|MEX|ST_3|Cluster_NA|2017/01/01:0.0005671276,E3294-MYRG|MEX|ST_3|Cluster_NA|2017/01/01:0.0056341245):0.0246509699,E7016-NJP|MEX|ST_1|Cluster_NA|2018/01/01:0.0197642506):0.0032409890):0.0009011072,(E1094-VEHB|MEX|ST_3|Cluster_NA|2013/01/01:0.0168166389,E1479-JCEO|MEX|ST_3|Cluster_NA|2014/01/01:0.0070394452):0.0012651492):0.0012026514,(E3048-ACI|MEX|ST_3|Cluster_NA|2016/01/01:0.0183672649,E3357-RRC|MEX|ST_3|Cluster_NA|2017/01/01:0.0093607330):0.0042144922):0.0003443883):0.0035745825,(CEC-21-4311|MEX|ST_1|Cluster_NA|2021/07/14:0.0017530259,CEC-22-8183|MEX|ST_1|Cluster_NA|2022/07/04:0.0024970128):0.0381940753):0.0103874036,(((KEXV01012237|BR|ST_NA|Cluster_NA|2015/01/01:0.0227771782,(KEXV01044886|BR|ST_NA|Cluster_NA|2017/01/01:0.0409314007,KEXV01046739|BR|ST_NA|Cluster_NA|2017/01/01:0.0214053975):0.0149925764):0.0051003928,(KEXV01015617|BR|ST_NA|Cluster_NA|2015/01/01:0.0392515530,(KEXV01044773|BR|ST_NA|Cluster_NA|2016/01/01:0.0143153830,KEXV01045944|BR|ST_NA|Cluster_NA|2017/01/01:0.0066789418):0.0234571221):0.0034729496):0.0000075209,(KEXV01042727|BR|ST_NA|Cluster_NA|2017/01/01:0.0509333576,KEXV01043384|BR|ST_NA|Cluster_NA|2016/01/01:0.0476513675):0.0119141434):0.0077648987):0.0001816261,(KEXV01037607|BR|ST_NA|Cluster_NA|2016/01/01:0.0580219044,KEXV01037984|BR|ST_NA|Cluster_NA|2017/01/01:0.0240304706):0.0143010844):0.0000057426,(KEXV01015243|BR|ST_NA|Cluster_NA|2014/01/01:0.0355898653,KEXV01037977|BR|ST_NA|Cluster_NA|2017/01/01:0.0086759403):0.0104395511):0.0036074588):0.0011507109,((((((((((((((((((((CEC-19-0297|MEX|ST_2|Cluster_NA|2019/09/13:0.0026991601,CEC-22-9150|MEX|ST_2|Cluster_NA|2022/09/30:0.0046549262):0.0039649182,((((CEC-20-1242|MEX|ST_1|Cluster_NA|2020/08/24:0.0054156704,CEC-21-4312|MEX|ST_1|Cluster_NA|2021/07/14:0.0000027755):0.0000065898,CEC-22-9860|MEX|ST_1|Cluster_NA|2022/12/13:0.0053899704):0.0043603772,CEC-21-4170|MEX|ST_1|Cluster_NA|2021/07/01:0.0018475752):0.0031134281,CEC-20-1636|MEX|ST_1|Cluster_NA|2020/10/07:0.0075736103):0.0015479951):0.0025088126,E5535-JCC|MEX|ST_1|Cluster_NA|2017/01/01:0.0028507311):0.0032533621,CEC-20-2198|MEX|ST_1|Cluster_NA|2020/12/04:0.0164495683):0.0010048558,(((((CEC-20-1139|MEX|ST_2|Cluster_NA|2020/08/13:0.0046908672,CEC-21-3322|MEX|ST_1|Cluster_NA|2021/04/15:0.0000029225):0.0048773231,CEC-22-6011|MEX|ST_2|Cluster_NA|2022/01/05:0.0381364082):0.0040214299,CEC-21-4389|MEX|ST_1|Cluster_NA|2021/07/21:0.0083713801):0.0050779324,(CEC-21-5385|MEX|ST_1|Cluster_NA|2021/10/28:0.0063639551,CEC-22-6358|MEX|ST_1|Cluster_NA|2022/02/02:0.0000027755):0.0079299991):0.0077663082,(CEC-21-2408|MEX|ST_1|Cluster_NA|2021/01/19:0.0028907638,(CEC-21-2877|MEX|ST_1|Cluster_NA|2021/03/08:0.0008789479,CEC-21-4106|MEX|ST_1|Cluster_NA|2021/06/23:0.0007062405):0.0049470446):0.0044530692):0.0002802907):0.0007207012,(((((((((CEC-19-0601|MEX|ST_1|Cluster_123|2019/10/18:0.0021016028,CEC-22-9213|MEX|ST_2|Cluster_123|2022/10/05:0.0022377487):0.0008780382,((((CEC-21-2941|MEX|ST_2|Cluster_123|2021/03/11:0.0025891529,(CEC-22-6389|MEX|ST_2|Cluster_123|2022/02/08:0.0011140159,CEC-22-6775|MEX|ST_2|Cluster_123|2022/03/11:0.0014282464):0.0013427189):0.0003465328,(CEC-21-5838|MEX|ST_1|Cluster_123|2021/12/07:0.0025221433,CEC-22-7366|MEX|ST_2|Cluster_123|2022/05/03:0.0065440436):0.0016193367):0.0035090972,(CEC-22-8029|MEX|ST_2|Cluster_123|2022/06/21:0.0016015779,CEC-22-9744|MEX|ST_2|Cluster_123|2022/12/02:0.0013312497):0.0024432907):0.0000060993,CEC-22-7930|MEX|ST_2|Cluster_123|2022/06/13:0.0048638893):0.0010770087):0.0002387939,(CEC-19-0952|MEX|ST_2|Cluster_123|2019/12/02:0.0114235586,CEC-21-2473|MEX|ST_1|Cluster_123|2021/01/26:0.0025978434):0.0003717460):0.0013187041,CEC-21-5431|MEX|ST_2|Cluster_123|2021/11/03:0.0047593537):0.0008080483,(((((CEC-21-5098|MEX|ST_1|Cluster_NA|2021/10/05:0.0062274460,CEC-22-7308|MEX|ST_1|Cluster_123|2022/04/28:0.0041165467):0.0018596112,CEC-22-6219|MEX|ST_1|Cluster_NA|2022/01/21:0.0065231118):0.0001151656,CEC-22-7051|MEX|ST_1|Cluster_NA|2022/04/04:0.0082582127):0.0007681672,E4931-VDPV|MEX|ST_3|Cluster_NA|2017/01/01:0.0000027755):0.0000027755,E1235-MAL|MEX|ST_3|Cluster_NA|2013/01/01:0.0006735069):0.0005791775):0.0008741239,(CEC-21-4041|MEX|ST_2|Cluster_NA|2021/06/18:0.0079068790,CEC-22-8922|MEX|ST_2|Cluster_NA|2022/09/08:0.0078542751):0.0053613857):0.0037053091,((((((CEC-21-3907|MEX|ST_1|Cluster_NA|2021/06/08:0.0000027755,CEC-21-4635|MEX|ST_1|Cluster_NA|2021/08/20:0.0003555560):0.0010689420,CEC-22-7905|MEX|ST_1|Cluster_NA|2022/06/09:0.0000027755):0.0044926366,CEC-21-5660|MEX|ST_2|Cluster_NA|2021/11/23:0.0014613088):0.0073575492,CEC-21-4768|MEX|ST_1|Cluster_NA|2021/09/03:0.0110233886):0.0010955252,(CEC-21-5092|MEX|ST_1|Cluster_NA|2021/10/05:0.0008187282,CEC-22-7718|MEX|ST_2|Cluster_NA|2022/05/27:0.0019826648):0.0053755437):0.0042139258,(CEC-21-5795|MEX|ST_1|Cluster_NA|2021/12/02:0.0080636779,CEC-22-7661|MEX|ST_2|Cluster_NA|2022/05/24:0.0025704863):0.0098881711):0.0004268242):0.0016263225,((((CEC-19-0678|MEX|ST_1|Cluster_NA|2019/10/28:0.0111303563,(((CEC-21-3232|MEX|ST_1|Cluster_NA|2021/04/09:0.0098889912,(CEC-21-4691|MEX|ST_2|Cluster_NA|2021/08/27:0.0013801183,(CEC-22-8260|MEX|ST_2|Cluster_NA|2022/07/08:0.0031966765,CEC-22-9162|MEX|ST_1|Cluster_NA|2022/09/30:0.0010810652):0.0032254088):0.0081941075):0.0009447319,CEC-22-7018|MEX|ST_1|Cluster_NA|2022/03/31:0.0139108352):0.0013647590,CEC-22-8073|MEX|ST_1|Cluster_NA|2022/06/24:0.0190077692):0.0009661869):0.0026644365,(CEC-21-5459|MEX|ST_1|Cluster_NA|2021/11/05:0.0074535395,CEC-22-8135|MEX|ST_2|Cluster_NA|2022/06/30:0.0120815831):0.0039493386):0.0048462961,(CEC-21-3632|MEX|ST_1|Cluster_NA|2021/05/13:0.0080694629,CEC-21-3940|MEX|ST_2|Cluster_NA|2021/06/10:0.0228359822):0.0105549839):0.0004135141,(((CEC-19-0705|MEX|ST_1|Cluster_NA|2019/10/30:0.0092525318,CEC-21-4468|MEX|ST_2|Cluster_NA|2021/08/04:0.0032615444):0.0015589165,CEC-19-0935|MEX|ST_2|Cluster_NA|2019/11/27:0.0073203924):0.0048731706,(CEC-21-5210|MEX|ST_2|Cluster_NA|2021/10/14:0.0002342026,CEC-21-5212|MEX|ST_1|Cluster_NA|2021/10/14:0.0024515587):0.0122675593):0.0051475128):0.0000065826):0.0004750754,(((CEC-19-0926|MEX|ST_2|Cluster_NA|2019/11/27:0.0092077728,(CEC-21-3492|MEX|ST_2|Cluster_NA|2021/04/29:0.0176641598,CEC-22-9006|MEX|ST_1|Cluster_NA|2022/09/19:0.0180347840):0.0014117180):0.0010283111,(((CEC-21-4109|MEX|ST_1|Cluster_NA|2021/06/24:0.0074170810,(CEC-22-7040|MEX|ST_1|Cluster_NA|2022/04/01:0.0021555166,CEC-22-7981|MEX|ST_1|Cluster_NA|2022/06/16:0.0026456185):0.0054070687):0.0019482797,E5028-LDHN|MEX|ST_1|Cluster_NA|2017/01/01:0.0008268739):0.0007817464,CEC-22-9825|MEX|ST_2|Cluster_NA|2022/12/09:0.0101989992):0.0031306632):0.0015960561,CEC-21-2351|MEX|ST_1|Cluster_NA|2021/01/12:0.0115556935):0.0025113430):0.0000027755):0.0000034664,CEC-21-3748|MEX|ST_1|Cluster_NA|2021/05/24:0.0213654634):0.0045504611,(((CEC-19-0573|MEX|ST_2|Cluster_NA|2019/10/16:0.0028662577,CEC-19-0932|MEX|ST_1|Cluster_NA|2019/11/27:0.0022777435):0.0055411553,(((CEC-20-1948|MEX|ST_1|Cluster_NA|2020/11/05:0.0032185019,(CEC-21-2644|MEX|ST_1|Cluster_NA|2021/02/12:0.0046664785,CEC-21-4931|MEX|ST_1|Cluster_NA|2021/09/22:0.0070855542):0.0016061621):0.0021311955,CEC-22-9711|MEX|ST_1|Cluster_NA|2022/11/30:0.0093670249):0.0023062973,((CEC-21-4681|MEX|ST_1|Cluster_NA|2021/08/26:0.0015264473,CEC-22-9409|MEX|ST_2|Cluster_NA|2022/10/25:0.0007865018):0.0094306386,CEC-22-7806|MEX|ST_1|Cluster_NA|2022/06/03:0.0086668136):0.0190448128):0.0024553315):0.0054386178,(((((CEC-19-0979|MEX|ST_2|Cluster_NA|2019/12/04:0.0079411715,(CEC-21-3047|MEX|ST_1|Cluster_NA|2021/03/23:0.0056380524,(CEC-21-5800|MEX|ST_1|Cluster_NA|2021/12/03:0.0005643686,CEC-22-6777|MEX|ST_1|Cluster_NA|2022/03/14:0.0087236069):0.0107015161):0.0022201907):0.0005449866,E4666-JIBC|MEX|ST_3|Cluster_NA|2017/01/01:0.0019252883):0.0039999421,(((CEC-21-3272|MEX|ST_1|Cluster_NA|2021/04/13:0.0188539865,CEC-21-4404|MEX|ST_1|Cluster_NA|2021/07/22:0.0152291351):0.0016986623,(CEC-22-8163|MEX|ST_2|Cluster_NA|2022/07/01:0.0091462531,CEC-22-9656|MEX|ST_2|Cluster_NA|2022/11/24:0.0058048406):0.0008452151):0.0001903855,E4633-JCSJ|MEX|ST_1|Cluster_NA|2017/01/01:0.0058473697):0.0021746957):0.0000072518,E5696-RDRP|MEX|ST_1|Cluster_NA|2017/01/01:0.0173884877):0.0004215542,((CEC-20-0992|MEX|ST_2|Cluster_NA|2020/07/23:0.0029363604,(CEC-21-3221|MEX|ST_1|Cluster_NA|2021/04/08:0.0071826241,((CEC-21-4439|MEX|ST_1|Cluster_NA|2021/08/03:0.0003666237,((CEC-21-5412|MEX|ST_1|Cluster_NA|2021/10/29:0.0007667660,CEC-22-6799|MEX|ST_1|Cluster_NA|2022/03/15:0.0000027755):0.0047233777,CEC-22-9567|MEX|ST_1|Cluster_NA|2022/11/11:0.0061694290):0.0007359766):0.0000027755,CEC-21-5567|MEX|ST_1|Cluster_NA|2021/11/17:0.0000065826):0.0003826721):0.0048415163):0.0042660632,((CEC-20-2195|MEX|ST_1|Cluster_NA|2020/12/04:0.0106595553,(CEC-21-4151|MEX|ST_1|Cluster_NA|2021/06/30:0.0000065826,((CEC-22-8672|MEX|ST_1|Cluster_NA|2022/08/19:0.0068882486,CEC-22-9632|MEX|ST_2|Cluster_NA|2022/11/22:0.0050277258):0.0003573808,CEC-22-9206|MEX|ST_1|Cluster_NA|2022/10/03:0.0025057877):0.0000027755):0.0070990981):0.0103277943,(CEC-21-4248|MEX|ST_1|Cluster_NA|2021/07/08:0.0135406129,E5170-LJCC|MEX|ST_1|Cluster_NA|2017/01/01:0.0058578774):0.0058535421):0.0012434365):0.0000056389):0.0018087280):0.0083944641):0.0042160590,(((CEC-19-0560|MEX|ST_1|Cluster_NA|2019/10/16:0.0110191588,((CEC-20-1608|MEX|ST_1|Cluster_NA|2020/10/05:0.0007366558,CEC-21-5633|MEX|ST_2|Cluster_NA|2021/11/22:0.0039784525):0.0020036400,(CEC-21-3527|MEX|ST_1|Cluster_NA|2021/05/03:0.0008311210,CEC-21-4209|MEX|ST_1|Cluster_NA|2021/07/06:0.0027622473):0.0015168097):0.0085883782):0.0031343901,((CEC-20-1990|MEX|ST_1|Cluster_NA|2020/11/11:0.0148497051,E5222-DVAQ|MEX|ST_3|Cluster_NA|2017/01/01:0.0110675006):0.0058917509,(CEC-21-5011|MEX|ST_2|Cluster_NA|2021/09/27:0.0021214431,CEC-21-5616|MEX|ST_2|Cluster_NA|2021/11/19:0.0069828298):0.0095992733):0.0015838596):0.0101278315,((CEC-20-1816|MEX|ST_1|Cluster_NA|2020/10/23:0.0009957456,CEC-21-3294|MEX|ST_1|Cluster_NA|2021/04/14:0.0008518076):0.0067524058,((CEC-20-1918|MEX|ST_2|Cluster_NA|2020/11/03:0.0024165047,CEC-21-3208|MEX|ST_1|Cluster_NA|2021/04/07:0.0012446148):0.0000027755,CEC-22-9587|MEX|ST_1|Cluster_NA|2022/11/15:0.0059723489):0.0044876329):0.0201714557):0.0004466366):0.0019999230,((CEC-20-1362|MEX|ST_2|Cluster_NA|2020/09/04:0.0137678941,((CEC-20-2083|MEX|ST_1|Cluster_NA|2020/11/23:0.0094133117,E1032-VRGH|MEX|ST_2|Cluster_NA|2013/01/01:0.0041676592):0.0045469720,(CEC-21-5401|MEX|ST_1|Cluster_NA|2021/10/28:0.0072458753,CEC-21-5505|MEX|ST_1|Cluster_NA|2021/11/09:0.0046044875):0.0090163422):0.0043930712):0.0026618395,((CEC-21-3444|MEX|ST_2|Cluster_NA|2021/04/26:0.0115838267,(E2085-ARCN|MEX|ST_2|Cluster_NA|2015/01/01:0.0036832403,E3056-SAU|MEX|ST_1|Cluster_NA|2016/01/01:0.0159831609):0.0034226838):0.0053300792,(((E1063-EPM|MEX|ST_3|Cluster_NA|2013/01/01:0.0049868856,(E1556-JO|MEX|ST_3|Cluster_NA|2014/01/01:0.0051801268,((E2868-TOS|MEX|ST_3|Cluster_NA|2016/01/01:0.0024570369,E2897-FHG|MEX|ST_3|Cluster_NA|2016/01/01:0.0000027755):0.0149959213,E7523-DARD|MEX|ST_3|Cluster_NA|2018/01/01:0.0085514004):0.0016511293):0.0000065826):0.0016009646,E6856-CAPL|MEX|ST_3|Cluster_NA|2018/01/01:0.0038866983):0.0000027755,E6833-JMCV|MEX|ST_3|Cluster_NA|2018/01/01:0.0059443296):0.0025315599):0.0029530765):0.0007506174):0.0028380481,E0808-FM|MEX|ST_3|Cluster_NA|2013/01/01:0.0157328964):0.0031908066,CEC-22-9762|MEX|ST_1|Cluster_NA|2022/12/05:0.0224959869):0.0042695121,((((CEC-20-1598|MEX|ST_2|Cluster_NA|2020/10/02:0.0003587677,CEC-21-3179|MEX|ST_1|Cluster_NA|2021/04/06:0.0010651120):0.0109535054,CEC-21-5167|MEX|ST_1|Cluster_NA|2021/10/11:0.0145807534):0.0129706374,(KU190737|CA|ST_NA|Cluster_NA|2013/01/01:0.0000027755,(KU190747|CA|ST_NA|Cluster_NA|2013/01/01:0.0000027755,KU190753|CA|ST_NA|Cluster_NA|2013/01/01:0.0000027755):0.0093910100):0.0050742807):0.0106194095,(CEC-21-4803|MEX|ST_1|Cluster_NA|2021/09/08:0.0401787408,CEC-22-6138|MEX|ST_2|Cluster_NA|2022/01/17:0.0306813226):0.0047195995):0.0011874299):0.0015271793,(((CEC-21-3032|MEX|ST_2|Cluster_NA|2021/03/22:0.0003371072,CEC-22-8017|MEX|ST_1|Cluster_NA|2022/06/21:0.0018562859):0.0055832055,CEC-21-5118|MEX|ST_2|Cluster_NA|2021/10/06:0.0055117366):0.0233136151,(CEC-21-4424|MEX|ST_1|Cluster_NA|2021/08/02:0.0230691686,KEXV01039844|BR|ST_NA|Cluster_NA|2015/01/01:0.0404935998):0.0048312455):0.0072937069):0.0060363256,((KEXV01038791|BR|ST_NA|Cluster_NA|2016/01/01:0.0259751145,KEXV01046426|BR|ST_NA|Cluster_NA|2017/01/01:0.0207945659):0.0064481399,((KEXV01042657|BR|ST_NA|Cluster_NA|2017/01/01:0.0143510343,KEXV01044072|BR|ST_NA|Cluster_NA|2016/01/01:0.0185706227):0.0030269797,(KEXV01043622|BR|ST_NA|Cluster_NA|2016/01/01:0.0064836740,KEXV01011752|BR|ST_NA|Cluster_NA|2015/01/01:0.0125122540):0.0074991941):0.0168861099):0.0054393514):0.0008786743,(((KEXV01014457|BR|ST_NA|Cluster_NA|2014/01/01:0.0180452465,KEXV01016128|BR|ST_NA|Cluster_NA|2015/01/01:0.0238810603):0.0030783053,((KEXV01016351|BR|ST_NA|Cluster_NA|2015/01/01:0.0000027755,KEXV01045191|BR|ST_NA|Cluster_NA|2017/01/01:0.0361556026):0.0101332069,KEXV01045336|BR|ST_NA|Cluster_NA|2017/01/01:0.0057540716):0.0096943783):0.0145720382,(KEXV01038349|BR|ST_NA|Cluster_NA|2016/01/01:0.0179052925,KEXV01038741|BR|ST_NA|Cluster_NA|2016/01/01:0.0229227627):0.0016804652):0.0024330527):0.0007173894,(((((((CEC-21-4913|MEX|ST_1|Cluster_NA|2021/09/22:0.0090725148,(E5562-JASR|MEX|ST_3|Cluster_NA|2017/01/01:0.0022715279,E5777-MMMM|MEX|ST_3|Cluster_NA|2017/01/01:0.0012540430):0.0041562540):0.0176277963,KEXV01036562|BR|ST_NA|Cluster_NA|2016/01/01:0.0315309510):0.0040937823,(KEXV01031500|BR|ST_NA|Cluster_NA|2017/01/01:0.0291311053,(((((KEXV01033386|BR|ST_NA|Cluster_NA|2016/01/01:0.0149104060,((KF700978|BR|ST_NA|Cluster_NA|2011/01/01:0.0166247657,MN509144|BR|ST_NA|Cluster_NA|2014/01/01:0.0229480523):0.0040213239,MN509126|BR|ST_NA|Cluster_NA|2014/01/01:0.0369035414):0.0000060486):0.0069699720,MN528268|BR|ST_NA|Cluster_NA|2013/01/01:0.0309279892):0.0143009331,(MN509154|BR|ST_NA|Cluster_NA|2014/01/01:0.0289426936,KY037072|US|ST_NA|Cluster_NA|2013/01/01:0.0095461387):0.0105710427):0.0017218272,KEXV01033451|BR|ST_NA|Cluster_NA|2017/01/01:0.0476708162):0.0065878845,E6542-FJVV|MEX|ST_3|Cluster_NA|2018/01/01:0.0289754437):0.0050473074):0.0011146849):0.0000083053,((((((((CEC-21-5123|MEX|ST_2|Cluster_NA|2021/10/07:0.0000027755,CEC-21-5128|MEX|ST_1|Cluster_NA|2021/10/07:0.0010989137):0.0204936927,E2506-LGOD|MEX|ST_1|Cluster_NA|2015/01/01:0.0099468568):0.0053855135,E5079-MLE|MEX|ST_3|Cluster_NA|2017/01/01:0.0069847452):0.0093069393,E6866-ELL|MEX|ST_3|Cluster_NA|2018/01/01:0.0177083570):0.0028056535,(E0995-JDCG|MEX|ST_3|Cluster_NA|2013/01/01:0.0151504296,E3995-EDHS|MEX|ST_3|Cluster_NA|2017/01/01:0.0126651029):0.0004999484):0.0046917690,(E0355-DMG|MEX|ST_3|Cluster_NA|2012/01/01:0.0014076280,(E0508-AEJ|MEX|ST_3|Cluster_NA|2012/01/01:0.0067393994,E0510-LEGG|MEX|ST_3|Cluster_NA|2012/01/01:0.0006386479):0.0054684898):0.0214759514):0.0082438997,(MF457234|US|ST_NA|Cluster_NA|2011/01/01:0.0247360214,E5877-AGC|MEX|ST_3|Cluster_NA|2018/01/01:0.0324612882):0.0041777610):0.0029501212,((KEXV01036833|BR|ST_NA|Cluster_NA|2016/01/01:0.0320063378,KEXV01037307|BR|ST_NA|Cluster_NA|2017/01/01:0.0241330334):0.0264482055,(KEXV01041978|BR|ST_NA|Cluster_NA|2016/01/01:0.0091886650,KEXV01042296|BR|ST_NA|Cluster_NA|2016/01/01:0.0087663965):0.0240451711):0.0134157281):0.0013355041):0.0031640153,(((KEXV01034211|BR|ST_NA|Cluster_NA|2016/01/01:0.0101056662,KEXV01034311|BR|ST_NA|Cluster_NA|2016/01/01:0.0239205301):0.0201931051,KEXV01034397|BR|ST_NA|Cluster_NA|2017/01/01:0.0326910698):0.0153483312,KEXV01040686|BR|ST_NA|Cluster_NA|2016/01/01:0.0214302535):0.0050422049):0.0011387575,(KEXV01030955|BR|ST_NA|Cluster_NA|2015/01/01:0.0167168760,(KEXV01038952|BR|ST_NA|Cluster_NA|2016/01/01:0.0050633017,KEXV01039757|BR|ST_NA|Cluster_NA|2017/01/01:0.0218171074):0.0102436353):0.0037952038):0.0016890146,((((KEXV01035973|BR|ST_NA|Cluster_NA|2016/01/01:0.0383617441,KEXV01036794|BR|ST_NA|Cluster_NA|2016/01/01:0.0240034855):0.0002147033,((KEXV01036259|BR|ST_NA|Cluster_NA|2017/01/01:0.0396722756,KEXV01038590|BR|ST_NA|Cluster_NA|2016/01/01:0.0341101882):0.0034664819,KEXV01038715|BR|ST_NA|Cluster_NA|2016/01/01:0.0351773990):0.0008982470):0.0039288317,KEXV01042831|BR|ST_NA|Cluster_NA|2017/01/01:0.0255174748):0.0036560753,((KEXV01038964|BR|ST_NA|Cluster_NA|2016/01/01:0.0272288312,KEXV01039769|BR|ST_NA|Cluster_NA|2017/01/01:0.0341309056):0.0000058255,KEXV01039014|BR|ST_NA|Cluster_NA|2016/01/01:0.0209185188):0.0029006639):0.0067817039):0.0000056783):0.0005937884,(((((((KEXV01005240|BR|ST_NA|Cluster_NA|2014/01/01:0.0146454892,(((((KEXV01032754|BR|ST_NA|Cluster_NA|2017/01/01:0.0258387167,(KEXV01034786|BR|ST_NA|Cluster_NA|2016/01/01:0.0143269125,KEXV01034854|BR|ST_NA|Cluster_NA|2016/01/01:0.0259458152):0.0093001285):0.0080719235,KEXV01035439|BR|ST_NA|Cluster_NA|2017/01/01:0.0185473569):0.0003285588,KEXV01035429|BR|ST_NA|Cluster_NA|2017/01/01:0.0168985129):0.0006283555,KEXV01034804|BR|ST_NA|Cluster_NA|2016/01/01:0.0236101179):0.0018549237,(((KEXV01032912|BR|ST_NA|Cluster_NA|2016/01/01:0.0132105491,KEXV01037082|BR|ST_NA|Cluster_NA|2017/01/01:0.0149109268):0.0013876049,KEXV01037181|BR|ST_NA|Cluster_NA|2017/01/01:0.0109188568):0.0068053359,KEXV01037166|BR|ST_NA|Cluster_NA|2017/01/01:0.0335745939):0.0055646735):0.0011118236):0.0000069319,(KEXV01012112|BR|ST_NA|Cluster_NA|2014/01/01:0.0237877743,KEXV01037963|BR|ST_NA|Cluster_NA|2017/01/01:0.0276779298):0.0062686840):0.0010397028,(((((KEXV01009117|BR|ST_NA|Cluster_NA|2015/01/01:0.0010192349,KEXV01009268|BR|ST_NA|Cluster_NA|2015/01/01:0.0019373439):0.0108298469,KEXV01044711|BR|ST_NA|Cluster_NA|2016/01/01:0.0074748693):0.0279471702,KEXV01015570|BR|ST_NA|Cluster_NA|2015/01/01:0.0360105907):0.0045918786,(KEXV01045246|BR|ST_NA|Cluster_NA|2017/01/01:0.0370499420,KEXV01046065|BR|ST_NA|Cluster_NA|2017/01/01:0.0032273670):0.0101247858):0.0053900505,KEXV01046832|BR|ST_NA|Cluster_NA|2017/01/01:0.0237031170):0.0061195778):0.0000068334,(((((KEXV01006924|BR|ST_NA|Cluster_NA|2014/01/01:0.0209797817,KEXV01035130|BR|ST_NA|Cluster_NA|2017/01/01:0.0375826111):0.0038970052,(KEXV01034544|BR|ST_NA|Cluster_NA|2016/01/01:0.0226839946,(KEXV01035316|BR|ST_NA|Cluster_NA|2017/01/01:0.0200766484,KEXV01042872|BR|ST_NA|Cluster_NA|2015/01/01:0.0323569329):0.0058311202):0.0052754181):0.0041102228,KEXV01035934|BR|ST_NA|Cluster_NA|2017/01/01:0.0291253516):0.0018567655,KEXV01035793|BR|ST_NA|Cluster_NA|2016/01/01:0.0172181219):0.0026549664,((KEXV01009237|BR|ST_NA|Cluster_NA|2015/01/01:0.0344789375,KEXV01041762|BR|ST_NA|Cluster_NA|2017/01/01:0.0029167384):0.0075271841,(KEXV01032419|BR|ST_NA|Cluster_NA|2016/01/01:0.0326877180,((((KEXV01034761|BR|ST_NA|Cluster_NA|2016/01/01:0.0307999073,KEXV01034925|BR|ST_NA|Cluster_NA|2016/01/01:0.0165141020):0.0027847073,KEXV01035377|BR|ST_NA|Cluster_NA|2017/01/01:0.0322013856):0.0021706128,(KEXV01035218|BR|ST_NA|Cluster_NA|2017/01/01:0.0245168465,KEXV01035461|BR|ST_NA|Cluster_NA|2017/01/01:0.0178998360):0.0164076229):0.0014581554,KEXV01035370|BR|ST_NA|Cluster_NA|2017/01/01:0.0321752532):0.0052422781):0.0000063478):0.0000072010):0.0000056694):0.0029769216,((((KEXV01006945|BR|ST_NA|Cluster_NA|2014/01/01:0.0216294401,KEXV01038020|BR|ST_NA|Cluster_NA|2017/01/01:0.0324899558):0.0038655275,KEXV01029621|BR|ST_NA|Cluster_NA|2015/01/01:0.0397752982):0.0020320702,(KEXV01033881|BR|ST_NA|Cluster_NA|2016/01/01:0.0299829863,KEXV01034636|BR|ST_NA|Cluster_NA|2016/01/01:0.0370549541):0.0027781737):0.0000620593,KEXV01035388|BR|ST_NA|Cluster_NA|2017/01/01:0.0273811692):0.0045473391):0.0073340126,((((KEXV01014555|BR|ST_NA|Cluster_NA|2014/01/01:0.0179980108,KEXV01043541|BR|ST_NA|Cluster_NA|2016/01/01:0.0250663889):0.0172095140,(KEXV01045580|BR|ST_NA|Cluster_NA|2017/01/01:0.0067833615,KEXV01046473|BR|ST_NA|Cluster_NA|2017/01/01:0.0115874809):0.0024000164):0.0000027755,KM851114|BR|ST_NA|Cluster_NA|2012/01/01:0.0069871157):0.0195013632,KEXV01046354|BR|ST_NA|Cluster_NA|2017/01/01:0.0284864656):0.0051290768):0.0027707615,(((KEXV01014574|BR|ST_NA|Cluster_NA|2014/01/01:0.0342040113,KEXV01044593|BR|ST_NA|Cluster_NA|2016/01/01:0.0196866410):0.0120670496,KF782754|BR|ST_NA|Cluster_NA|2012/01/01:0.0178246883):0.0043240972,KEXV01043859|BR|ST_NA|Cluster_NA|2016/01/01:0.0249980710):0.0032679571):0.0000062809):0.0025018356,(((((KEXV01032300|BR|ST_NA|Cluster_NA|2016/01/01:0.0174203391,MF456711|US|ST_NA|Cluster_NA|2011/01/01:0.0338825895):0.0054480842,KEXV01032492|BR|ST_NA|Cluster_NA|2017/01/01:0.0148378055):0.0023680349,(KEXV01032655|BR|ST_NA|Cluster_NA|2017/01/01:0.0114420381,(KEXV01032696|BR|ST_NA|Cluster_NA|2017/01/01:0.0242726078,MW597056|BR|ST_NA|Cluster_NA|2015/01/01:0.0229417463):0.0017777897):0.0000062361):0.0059269365,(KEXV01034392|BR|ST_NA|Cluster_NA|2017/01/01:0.0398765248,KU190746|CA|ST_NA|Cluster_NA|2013/01/01:0.0123245641):0.0055930849):0.0019680672,(((KEXV01040918|BR|ST_NA|Cluster_NA|2016/01/01:0.0272714821,E0690-AELT|MEX|ST_1|Cluster_NA|2012/01/01:0.0126302380):0.0062224013,(KY036960|US|ST_NA|Cluster_NA|2011/01/01:0.0176017057,E0689-KMI|MEX|ST_2|Cluster_NA|2012/01/01:0.0181710889):0.0049965225):0.0000057815,(MF456228|US|ST_NA|Cluster_NA|2012/01/01:0.0243484789,(MF456991|US|ST_NA|Cluster_NA|2013/01/01:0.0000676005,MG942521|US|ST_NA|Cluster_NA|2012/01/01:0.0053727106):0.0247940610):0.0070801229):0.0008408232):0.0008532904):0.0027068963,((((((((((CEC-19-0444|MEX|ST_1|Cluster_NA|2019/10/03:0.0062233237,CEC-22-6817|MEX|ST_1|Cluster_NA|2022/03/15:0.0048113399):0.0150142513,CEC-21-5609|MEX|ST_1|Cluster_NA|2021/11/17:0.0273168965):0.0113201818,KEXV01032055|BR|ST_NA|Cluster_NA|2016/01/01:0.0359532673):0.0067147482,MF455679|US|ST_NA|Cluster_NA|2014/01/01:0.0281025168):0.0033748166,(((((CEC-21-4296|MEX|ST_1|Cluster_NA|2021/07/13:0.0100811003,E2678-EJMM|MEX|ST_1|Cluster_NA|2015/01/01:0.0184661667):0.0060349956,E3404-KJMM|MEX|ST_3|Cluster_NA|2017/01/01:0.0229362595):0.0018568661,E1029-ABM|MEX|ST_1|Cluster_NA|2013/01/01:0.0203834608):0.0114393661,E4511-JCGM|MEX|ST_3|Cluster_NA|2017/01/01:0.0211596669):0.0046826869,E2732-JCT|MEX|ST_1|Cluster_NA|2015/01/01:0.0280935074):0.0135163093):0.0000061243,E3115-FECG|MEX|ST_3|Cluster_NA|2016/01/01:0.0219223528):0.0002053363,(((KEXV01043837|BR|ST_NA|Cluster_NA|2016/01/01:0.0275138076,KM851080|BR|ST_NA|Cluster_NA|2012/01/01:0.0204281518):0.0064516054,(MF456144|US|ST_NA|Cluster_NA|2012/01/01:0.0276118201,MF456689|US|ST_NA|Cluster_NA|2014/01/01:0.0384943837):0.0069200402):0.0015541859,(((KY190203|US|ST_NA|Cluster_NA|2014/01/01:0.0050389369,MG942653|US|ST_NA|Cluster_NA|2013/01/01:0.0000027755):0.0143690866,MG943031|US|ST_NA|Cluster_NA|2014/01/01:0.0081515572):0.0065471884,(MG941969|US|ST_NA|Cluster_NA|2011/01/01:0.0009686451,MG942069|US|ST_NA|Cluster_NA|2011/01/01:0.0027265825):0.0076740313):0.0137999869):0.0020302710):0.0020162850,(((((CEC-19-0959|MEX|ST_2|Cluster_NA|2019/12/04:0.0307324764,KEXV01044700|BR|ST_NA|Cluster_NA|2016/01/01:0.0236710173):0.0019566647,(MH355171|US|ST_NA|Cluster_NA|2014/01/01:0.0246625775,E7255-DCM|MEX|ST_3|Cluster_NA|2018/01/01:0.0224604201):0.0070900105):0.0026524038,(KEXV01034689|BR|ST_NA|Cluster_NA|2016/01/01:0.0144869019,E4831-JASM|MEX|ST_3|Cluster_NA|2017/01/01:0.0322486415):0.0069176363):0.0030315328,((((CEC-22-6265|MEX|ST_1|Cluster_NA|2022/01/27:0.0311628176,((G-0757|GUA|ST_NA|Cluster_NA|2012/01/01:0.0022410265,G-1203|GUA|ST_NA|Cluster_NA|2014/01/01:0.0045448255):0.0030088519,G-0886|GUA|ST_NA|Cluster_NA|2013/01/01:0.0000027755):0.0326355149):0.0036773288,MF455931|US|ST_NA|Cluster_NA|2012/01/01:0.0200560742):0.0027904366,(((((((KEXV01002715|BR|ST_NA|Cluster_NA|2015/01/01:0.0086314990,KEXV01033208|BR|ST_NA|Cluster_NA|2017/01/01:0.0180040927):0.0047195076,(KEXV01036368|BR|ST_NA|Cluster_NA|2017/01/01:0.0217345818,(KEXV01036434|BR|ST_NA|Cluster_NA|2017/01/01:0.0202512714,KEXV01045006|BR|ST_NA|Cluster_NA|2017/01/01:0.0218808501):0.0046275886):0.0086840497):0.0090075946,E5832-CMM|MEX|ST_3|Cluster_NA|2018/01/01:0.0352291635):0.0033223361,MH354956|US|ST_NA|Cluster_NA|2013/01/01:0.0248113014):0.0012994691,MF456908|US|ST_NA|Cluster_NA|2011/01/01:0.0382694548):0.0026124005,(MF456534|US|ST_NA|Cluster_NA|2015/01/01:0.0469042694,(((((((N-007-RSCR|NIC|ST_NA|Cluster_NA|2011/01/01:0.0114736802,N-013-JADR|NIC|ST_NA|Cluster_NA|2011/01/01:0.0066208542):0.0014646468,(N-027-ARGE|NIC|ST_NA|Cluster_NA|2012/01/01:0.0029310050,(N-215-BNXRH|NIC|ST_NA|Cluster_NA|2014/01/01:0.0098540145,N-308-YALM|NIC|ST_NA|Cluster_NA|2015/01/01:0.0083639630):0.0005790340):0.0007152244):0.0046472699,N-223-AYJR|NIC|ST_NA|Cluster_NA|2014/01/01:0.0110530545):0.0000027755,N-158-ALGL|NIC|ST_NA|Cluster_NA|2013/01/01:0.0111589197):0.0016595495,N-395-JANV|NIC|ST_NA|Cluster_NA|2016/01/01:0.0185154652):0.0055777395,N-149-MEAS|NIC|ST_NA|Cluster_NA|2013/01/01:0.0211829461):0.0013435284,(N-101-EREE|NIC|ST_NA|Cluster_NA|2012/01/01:0.0017183498,N-313-DJGN|NIC|ST_NA|Cluster_NA|2015/01/01:0.0080265816):0.0161132294):0.0145567581):0.0024193495):0.0017193471,((((KEXV01005235|BR|ST_NA|Cluster_NA|2014/01/01:0.0111780462,MN509099|BR|ST_NA|Cluster_NA|2014/01/01:0.0077847623):0.0012667516,KEXV01033846|BR|ST_NA|Cluster_NA|2016/01/01:0.0124954035):0.0276230952,(KEXV01038899|BR|ST_NA|Cluster_NA|2016/01/01:0.0561811075,MG942411|US|ST_NA|Cluster_NA|2012/01/01:0.0277109016):0.0000029446):0.0021790707,(KEXV01034831|BR|ST_NA|Cluster_NA|2016/01/01:0.0302840485,KEXV01044265|BR|ST_NA|Cluster_NA|2016/01/01:0.0321633479):0.0106273930):0.0042182316):0.0040753042):0.0005794969,(KEXV01043055|BR|ST_NA|Cluster_NA|2016/01/01:0.0319736251,G-1736|GUA|ST_NA|Cluster_NA|2016/01/01:0.0515674530):0.0086665605):0.0008090866):0.0000069227,(KEXV01014446|BR|ST_NA|Cluster_NA|2014/01/01:0.0425199173,KY778387|US|ST_NA|Cluster_NA|2013/01/01:0.0195771181):0.0052175313):0.0014650189):0.0020900045,(((((((CEC-19-0690|MEX|ST_1|Cluster_NA|2019/10/30:0.0253623716,KEXV01039037|BR|ST_NA|Cluster_NA|2017/01/01:0.0364556403):0.0042302310,(MG943508|US|ST_NA|Cluster_NA|2016/01/01:0.0331900730,(MH354237|US|ST_NA|Cluster_NA|2012/01/01:0.0062757395,(MH355139|US|ST_NA|Cluster_NA|2015/01/01:0.0053230738,MK580306|US|ST_NA|Cluster_NA|2017/01/01:0.0052185837):0.0102319844):0.0325285733):0.0059036367):0.0004293846,((KEXV01012174|BR|ST_NA|Cluster_NA|2015/01/01:0.0241738914,(KEXV01027466|BR|ST_NA|Cluster_NA|2014/01/01:0.0137019775,(KEXV01035875|BR|ST_NA|Cluster_NA|2017/01/01:0.0091313988,KEXV01035898|BR|ST_NA|Cluster_NA|2017/01/01:0.0063610775):0.0058854839):0.0083683604):0.0090237865,MF457132|US|ST_NA|Cluster_NA|2011/01/01:0.0267707297):0.0071454099):0.0000063532,((KEXV01037329|BR|ST_NA|Cluster_NA|2017/01/01:0.0345255138,MF457163|US|ST_NA|Cluster_NA|2013/01/01:0.0334572283):0.0043182943,KT998225|GF|ST_NA|Cluster_NA|2011/01/01:0.0395662064):0.0080245367):0.0017964286,(CEC-19-0696|MEX|ST_1|Cluster_NA|2019/10/30:0.0149688792,((((E1920-FWF|MEX|ST_3|Cluster_NA|2015/01/01:0.0097545147,(E3336-JRSB|MEX|ST_3|Cluster_NA|2017/01/01:0.0070481702,E7117-JAVO|MEX|ST_3|Cluster_NA|2018/01/01:0.0027352269):0.0029776757):0.0012159099,E4491-RAZ|MEX|ST_3|Cluster_NA|2017/01/01:0.0077486301):0.0008024674,E6619-JARD|MEX|ST_3|Cluster_NA|2018/01/01:0.0048844970):0.0014417613,E3827-EPRE|MEX|ST_3|Cluster_NA|2017/01/01:0.0032277741):0.0090096327):0.0265292914):0.0000065826,(MF456072|US|ST_NA|Cluster_NA|2013/01/01:0.0000027755,MF456251|US|ST_NA|Cluster_NA|2011/01/01:0.0040345162):0.0195754142):0.0038312723,(((KEXV01032902|BR|ST_NA|Cluster_NA|2016/01/01:0.0254642086,KEXV01033369|BR|ST_NA|Cluster_NA|2016/01/01:0.0126197237):0.0074317147,(KEXV01046196|BR|ST_NA|Cluster_NA|2017/01/01:0.0296892674,((KU190525|CA|ST_NA|Cluster_NA|2011/01/01:0.0021630070,KU190591|CA|ST_NA|Cluster_NA|2011/01/01:0.0016566590):0.0134223018,KU190659|CA|ST_NA|Cluster_NA|2012/01/01:0.0052622129):0.0234318908):0.0019562104):0.0065730441,(((KEXV01033882|BR|ST_NA|Cluster_NA|2016/01/01:0.0086058032,KEXV01034131|BR|ST_NA|Cluster_NA|2017/01/01:0.0022725570):0.0354103342,(MG942399|US|ST_NA|Cluster_NA|2012/01/01:0.0027715094,MG942413|US|ST_NA|Cluster_NA|2012/01/01:0.0000065826):0.0334275669):0.0070619422,(MG943586|US|ST_NA|Cluster_NA|2016/01/01:0.0176747364,((MH354816|US|ST_NA|Cluster_NA|2013/01/01:0.0000027755,MH354934|US|ST_NA|Cluster_NA|2013/01/01:0.0000027755):0.0145960407,MH354986|US|ST_NA|Cluster_NA|2015/01/01:0.0222645687):0.0128359789):0.0009438104):0.0033213648):0.0007465236):0.0018612239):0.0000075542,(((((((((CEC-20-2128|MEX|ST_1|Cluster_NA|2020/11/27:0.0068506222,((E3321-ARLB|MEX|ST_3|Cluster_NA|2017/01/01:0.0019671347,E6457-GBG|MEX|ST_3|Cluster_NA|2018/01/01:0.0058428762):0.0000027755,E3677-LMBB|MEX|ST_3|Cluster_NA|2017/01/01:0.0019147356):0.0000027755):0.0082811466,CEC-22-6126|MEX|ST_1|Cluster_NA|2022/01/14:0.0076332889):0.0000027755,E7490-FASR|MEX|ST_3|Cluster_NA|2018/01/01:0.0029138014):0.0023673599,(E5075-MCGC|MEX|ST_3|Cluster_NA|2017/01/01:0.0060549792,E7022-EOAM|MEX|ST_3|Cluster_NA|2018/01/01:0.0039168454):0.0027894108):0.0022444516,E4594-GAVE|MEX|ST_3|Cluster_NA|2017/01/01:0.0087499526):0.0007272551,E6360-MAMH|MEX|ST_3|Cluster_NA|2018/01/01:0.0000027755):0.0042961350,E5721-JHV|MEX|ST_3|Cluster_NA|2017/01/01:0.0079946847):0.0246392927,MG942015|US|ST_NA|Cluster_NA|2011/01/01:0.0142034452):0.0043998720,((((CEC-21-4459|MEX|ST_2|Cluster_NA|2021/08/04:0.0269914095,MG943438|US|ST_NA|Cluster_NA|2015/01/01:0.0270773725):0.0061042095,E0923-JLC|MEX|ST_1|Cluster_NA|2013/01/01:0.0296642705):0.0016887030,(MH355252|US|ST_NA|Cluster_NA|2014/01/01:0.0055863855,MK580300|US|ST_NA|Cluster_NA|2017/01/01:0.0171789142):0.0162793548):0.0010990856,MF456008|US|ST_NA|Cluster_NA|2014/01/01:0.0127761143):0.0006314064):0.0021885998):0.0019967271):0.0000065826):0.0000027755,(((((((((CEC-19-0341|MEX|ST_1|Cluster_NA|2019/09/20:0.0060995893,CEC-19-0397|MEX|ST_1|Cluster_NA|2019/09/27:0.0139499061):0.0236038465,KEXV01043050|BR|ST_NA|Cluster_NA|2016/01/01:0.0299589721):0.0099027487,(CEC-22-8780|MEX|ST_1|Cluster_NA|2022/08/29:0.0444605127,MF456528|US|ST_NA|Cluster_NA|2014/01/01:0.0192222284):0.0078357330):0.0026905823,(((((((CEC-19-0450|MEX|ST_2|Cluster_NA|2019/10/04:0.0000027755,CEC-19-0686|MEX|ST_2|Cluster_NA|2019/10/30:0.0012221107):0.0023286432,CEC-21-5051|MEX|ST_2|Cluster_NA|2021/09/30:0.0051121289):0.0094725382,CEC-21-3242|MEX|ST_2|Cluster_NA|2021/04/09:0.0103937967):0.0086445739,E3232-JJG|MEX|ST_1|Cluster_NA|2017/01/01:0.0122605079):0.0161512344,MF457257|US|ST_NA|Cluster_NA|2011/01/01:0.0311679628):0.0031929712,E0822-DGA|MEX|ST_3|Cluster_NA|2013/01/01:0.0340434451):0.0021323639,(((((((((((CEC-20-2193|MEX|ST_1|Cluster_NA|2020/12/02:0.0100359084,(E6664-JMCP|MEX|ST_3|Cluster_NA|2018/01/01:0.0039682057,E6751-MAFG|MEX|ST_3|Cluster_NA|2018/01/01:0.0029216915):0.0000027755):0.0000027755,E4184-JLMM|MEX|ST_3|Cluster_NA|2017/01/01:0.0019634191):0.0040013167,E6468-JMSR|MEX|ST_3|Cluster_NA|2018/01/01:0.0110261840):0.0015196895,CEC-21-5790|MEX|ST_1|Cluster_NA|2021/12/01:0.0151208700):0.0016212452,E7450-JESV|MEX|ST_3|Cluster_NA|2018/01/01:0.0098892464):0.0016344305,(E3864-IJDF|MEX|ST_3|Cluster_NA|2017/01/01:0.0110336439,E7120-JDJGZ|MEX|ST_3|Cluster_NA|2018/01/01:0.0060712693):0.0019422742):0.0005775336,E3873-JRMF|MEX|ST_3|Cluster_NA|2017/01/01:0.0031167222):0.0026786466,E0905-MGM|MEX|ST_3|Cluster_NA|2013/01/01:0.0091374829):0.0065726812,((E2662-JEAV|MEX|ST_3|Cluster_NA|2015/01/01:0.0026697541,E3304-MAEC|MEX|ST_3|Cluster_NA|2017/01/01:0.0074380042):0.0007762696,E3467-JMBP|MEX|ST_3|Cluster_NA|2017/01/01:0.0024422737):0.0123556833):0.0040598326,E2534-JSA|MEX|ST_3|Cluster_NA|2015/01/01:0.0144213590):0.0154164823,(KEXV01044793|BR|ST_NA|Cluster_NA|2016/01/01:0.0206721866,E1343-JIRH|MEX|ST_3|Cluster_NA|2013/01/01:0.0395845772):0.0046677173):0.0025274618):0.0080052649):0.0000129778,(((((CEC-21-2606|MEX|ST_1|Cluster_NA|2021/02/09:0.0249445594,P-122-BJC|PAN|ST_NA|Cluster_NA|2012/01/01:0.0335041587):0.0092333524,E3753-MAMG|MEX|ST_3|Cluster_NA|2017/01/01:0.0435462131):0.0028039821,E2535-JLGD|MEX|ST_3|Cluster_NA|2015/01/01:0.0349088102):0.0043280775,(((E0213-JWGJ|MEX|ST_3|Cluster_NA|2012/01/01:0.0177055694,E7475-HDRR|MEX|ST_3|Cluster_NA|2018/01/01:0.0150939862):0.0082706736,(E0626-NJZ|MEX|ST_3|Cluster_NA|2012/01/01:0.0102445719,(((E2593-MCM|MEX|ST_3|Cluster_NA|2015/01/01:0.0014748913,E2602-EMRKM|MEX|ST_3|Cluster_NA|2015/01/01:0.0024592871):0.0042573467,(E6936-JRMM|MEX|ST_3|Cluster_NA|2018/01/01:0.0039957264,E7274-LRCC|MEX|ST_3|Cluster_NA|2018/01/01:0.0000027755):0.0048495781):0.0000027755,E6396-JLZC|MEX|ST_3|Cluster_NA|2018/01/01:0.0028901187):0.0089160197):0.0073408953):0.0184567527,E7156-OAMM|MEX|ST_3|Cluster_NA|2018/01/01:0.0263244262):0.0047801162):0.0031518727,(((CEC-21-3898|MEX|ST_2|Cluster_NA|2021/06/07:0.0516743424,E1887-IRG|MEX|ST_3|Cluster_NA|2015/01/01:0.0446587868):0.0168910439,((((MG942185|US|ST_NA|Cluster_NA|2011/01/01:0.0000027755,MG943055|US|ST_NA|Cluster_NA|2014/01/01:0.0024031671):0.0009180310,(MG943518|US|ST_NA|Cluster_NA|2016/01/01:0.0061482779,(MG943602|US|ST_NA|Cluster_NA|2016/01/01:0.0034441474,MG943656|US|ST_NA|Cluster_NA|2016/01/01:0.0046296340):0.0016636083):0.0066876048):0.0000027755,MG942902|US|ST_NA|Cluster_NA|2014/01/01:0.0033474102):0.0013052655,MG943047|US|ST_NA|Cluster_NA|2014/01/01:0.0017587454):0.0320082194):0.0027026436,(((((CEC-22-7085|MEX|ST_1|Cluster_NA|2022/04/06:0.0061501388,(E0844-GRL|MEX|ST_3|Cluster_NA|2013/01/01:0.0000058754,E0848-AAVS|MEX|ST_3|Cluster_NA|2013/01/01:0.0107377654):0.0054783107):0.0266309063,(CEC-22-8007|MEX|ST_2|Cluster_NA|2022/06/20:0.0213882800,E1154-AGM|MEX|ST_1|Cluster_NA|2013/01/01:0.0048418479):0.0152174803):0.0156233449,(MG942009|US|ST_NA|Cluster_NA|2011/01/01:0.0412072424,E1254-JDLL|MEX|ST_3|Cluster_NA|2013/01/01:0.0421208004):0.0082739214):0.0017823657,((E4671-SGD|MEX|ST_3|Cluster_NA|2017/01/01:0.0101159053,E5240-CAC|MEX|ST_1|Cluster_NA|2017/01/01:0.0199966926):0.0033401656,E5462-IAM|MEX|ST_3|Cluster_NA|2017/01/01:0.0088945667):0.0231893174):0.0000059439,KU820992|BR|ST_NA|Cluster_NA|2015/01/01:0.0197777096):0.0032018719):0.0034989514):0.0000080486):0.0010379613,((((((((((CEC-19-0953|MEX|ST_2|Cluster_NA|2019/12/03:0.0003399119,(CEC-20-2027|MEX|ST_2|Cluster_NA|2020/11/13:0.0032732626,CEC-22-9260|MEX|ST_2|Cluster_NA|2022/10/10:0.0062311692):0.0016427878):0.0015253980,CEC-22-7286|MEX|ST_2|Cluster_NA|2022/04/26:0.0048882297):0.0039709347,E7432-CAGO|MEX|ST_3|Cluster_NA|2018/01/01:0.0015001014):0.0061803276,E7434-GGZM|MEX|ST_3|Cluster_NA|2018/01/01:0.0067316471):0.0013001000,E6081-ASL|MEX|ST_3|Cluster_NA|2018/01/01:0.0036163160):0.0122863169,(E3821-MSSM|MEX|ST_3|Cluster_NA|2017/01/01:0.0042588435,E3824-OLM|MEX|ST_3|Cluster_NA|2017/01/01:0.0018640944):0.0305944944):0.0191366946,(MG942072|US|ST_NA|Cluster_NA|2011/01/01:0.0219053972,(MG943791|US|ST_NA|Cluster_NA|2016/01/01:0.0000027755,MK922954|US|ST_NA|Cluster_NA|2018/01/01:0.0008813654):0.0204681449):0.0129188093):0.0027785505,((KEXV01036987|BR|ST_NA|Cluster_NA|2016/01/01:0.0376252763,KEXV01037551|BR|ST_NA|Cluster_NA|2017/01/01:0.0481950383):0.0099710586,E3057-MTM|MEX|ST_1|Cluster_NA|2016/01/01:0.0502171975):0.0046575803):0.0000056746,((KX357276|BR|ST_NA|Cluster_NA|2013/01/01:0.0335272790,MK330081|US|ST_NA|Cluster_NA|2014/01/01:0.0233534637):0.0021054497,MH789664|US|ST_NA|Cluster_NA|2016/01/01:0.0159272317):0.0031088521):0.0025991219,((CEC-21-3760|MEX|ST_1|Cluster_NA|2021/05/24:0.0438284978,(KEXV01041752|BR|ST_NA|Cluster_NA|2017/01/01:0.0087296175,KEXV01042267|BR|ST_NA|Cluster_NA|2016/01/01:0.0144206676):0.0063105796):0.0049786157,(KEXV01038745|BR|ST_NA|Cluster_NA|2016/01/01:0.0391324048,MH354427|US|ST_NA|Cluster_NA|2011/01/01:0.0278168638):0.0084096152):0.0031581794):0.0042733079):0.0023712813,(((((((((CEC-19-0974|MEX|ST_1|Cluster_NA|2019/12/04:0.0019123107,CEC-20-2044|MEX|ST_1|Cluster_NA|2020/11/17:0.0006861047):0.0360897878,OQ948655|US|ST_NA|Cluster_NA|2021/01/01:0.0441424473):0.0064781205,H-1098-AMMB|HON|ST_NA|Cluster_NA|2015/01/01:0.0355226526):0.0014892705,(KEXV01039420|BR|ST_NA|Cluster_NA|2017/01/01:0.0246643820,MF457126|US|ST_NA|Cluster_NA|2013/01/01:0.0124484813):0.0024244229):0.0030035122,(((KEXV01032613|BR|ST_NA|Cluster_NA|2017/01/01:0.0341753473,MF456628|US|ST_NA|Cluster_NA|2013/01/01:0.0327784637):0.0096017058,(MG943587|US|ST_NA|Cluster_NA|2016/01/01:0.0230029548,(MT308243|US|ST_NA|Cluster_NA|2017/01/01:0.0399795525,E6667-JRCC|MEX|ST_3|Cluster_NA|2018/01/01:0.0300644854):0.0068320598):0.0000413939):0.0043281016,((KJ474607|PA|ST_NA|Cluster_NA|2013/01/01:0.0346564706,(G-1292|GUA|ST_NA|Cluster_NA|2014/01/01:0.0134232558,G-1448|GUA|ST_NA|Cluster_NA|2015/01/01:0.0132802687):0.0193112684):0.0064654514,(((((((MF455590|US|ST_NA|Cluster_NA|2012/01/01:0.0128355164,((MF456118|US|ST_NA|Cluster_NA|2015/01/01:0.0148215598,(MF456402|US|ST_NA|Cluster_NA|2013/01/01:0.0034154009,MF456987|US|ST_NA|Cluster_NA|2012/01/01:0.0013889695):0.0071982648):0.0010111312,((MF456792|US|ST_NA|Cluster_NA|2013/01/01:0.0040560321,MF456884|US|ST_NA|Cluster_NA|2011/01/01:0.0000027755):0.0029511544,MT308153|US|ST_NA|Cluster_NA|2015/01/01:0.0068371477):0.0086217007):0.0024335292):0.0032936678,MF456318|US|ST_NA|Cluster_NA|2011/01/01:0.0374282194):0.0050177483,(MF456087|US|ST_NA|Cluster_NA|2013/01/01:0.0094065428,(MF456107|US|ST_NA|Cluster_NA|2015/01/01:0.0204505487,MF456676|US|ST_NA|Cluster_NA|2015/01/01:0.0167636760):0.0026007520):0.0000058982):0.0007423887,(MF456299|US|ST_NA|Cluster_NA|2011/01/01:0.0018992587,MF457231|US|ST_NA|Cluster_NA|2015/01/01:0.0107602426):0.0194487770):0.0054726852,MF456101|US|ST_NA|Cluster_NA|2013/01/01:0.0158669834):0.0085245483,MF455666|US|ST_NA|Cluster_NA|2011/01/01:0.0237528858):0.0110453702,E3937-ARG|MEX|ST_3|Cluster_NA|2017/01/01:0.0283481361):0.0040713308):0.0078680827):0.0024772406):0.0000065961,((((MF456303|US|ST_NA|Cluster_NA|2012/01/01:0.0011941117,(MF456472|US|ST_NA|Cluster_NA|2013/01/01:0.0041846151,MF457059|US|ST_NA|Cluster_NA|2012/01/01:0.0031525750):0.0009087070):0.0010447720,MF456391|US|ST_NA|Cluster_NA|2011/01/01:0.0040508336):0.0076352635,MF456464|US|ST_NA|Cluster_NA|2012/01/01:0.0097788148):0.0038997113,MF457049|US|ST_NA|Cluster_NA|2012/01/01:0.0155641341):0.0143344008):0.0011393724,((((CEC-21-3057|MEX|ST_1|Cluster_NA|2021/03/24:0.0256410503,(E6438-MSR|MEX|ST_3|Cluster_NA|2018/01/01:0.0094977879,E6722-MCA|MEX|ST_3|Cluster_NA|2018/01/01:0.0058194923):0.0263016096):0.0176370269,((KEXV01042873|BR|ST_NA|Cluster_NA|2015/01/01:0.0204965136,KEXV01046792|BR|ST_NA|Cluster_NA|2017/01/01:0.0295492888):0.0085093401,E2570-CCH|MEX|ST_3|Cluster_NA|2015/01/01:0.0337275436):0.0076653528):0.0052057231,(((((CEC-22-6134|MEX|ST_1|Cluster_NA|2022/01/17:0.0250924235,((E0829-ASL|MEX|ST_3|Cluster_NA|2013/01/01:0.0182425599,E2779-GPZ|MEX|ST_3|Cluster_NA|2016/01/01:0.0458545753):0.0019084348,E3729-RPP|MEX|ST_3|Cluster_NA|2017/01/01:0.0224188152):0.0015762970):0.0147981604,KJ680933|US|ST_NA|Cluster_NA|2012/01/01:0.0488948419):0.0024610213,MF455587|US|ST_NA|Cluster_NA|2012/01/01:0.0314369869):0.0011145538,((((MG942802|US|ST_NA|Cluster_NA|2013/01/01:0.0063936618,MG943551|US|ST_NA|Cluster_NA|2016/01/01:0.0081969133):0.0179738261,E0365-AIA|MEX|ST_3|Cluster_NA|2012/01/01:0.0277632843):0.0035996748,MK922926|US|ST_NA|Cluster_NA|2018/01/01:0.0360049179):0.0023898848,(P-341-NBF|PAN|ST_NA|Cluster_NA|2014/01/01:0.0245392224,P-588-LUS|PAN|ST_NA|Cluster_NA|2016/01/01:0.0327806803):0.0181447086):0.0063228972):0.0000065961,MF455943|US|ST_NA|Cluster_NA|2011/01/01:0.0184153860):0.0010286956):0.0007822182,(KEXV01042408|BR|ST_NA|Cluster_NA|2017/01/01:0.0313209799,((MG942456|US|ST_NA|Cluster_NA|2012/01/01:0.0229480273,E7508-FNCN|MEX|ST_3|Cluster_NA|2018/01/01:0.0370948563):0.0118768311,((MH353888|US|ST_NA|Cluster_NA|2015/01/01:0.0160488529,MH355264|US|ST_NA|Cluster_NA|2015/01/01:0.0216039354):0.0023408154,MH354951|US|ST_NA|Cluster_NA|2013/01/01:0.0223988241):0.0165905533):0.0046346018):0.0047148153):0.0000070732):0.0000080961,(MF457211|US|ST_NA|Cluster_NA|2013/01/01:0.0203042043,(MG800402|US|ST_NA|Cluster_NA|2014/01/01:0.0223589496,(MH352670|US|ST_NA|Cluster_NA|2015/01/01:0.0276983220,MK580316|US|ST_NA|Cluster_NA|2017/01/01:0.0159887488):0.0025676127):0.0000056445):0.0020908703):0.0021420579,((KEXV01036401|BR|ST_NA|Cluster_NA|2017/01/01:0.0480640251,E5261-JAVL|MEX|ST_3|Cluster_NA|2017/01/01:0.0570050208):0.0008890352,(MG943307|US|ST_NA|Cluster_NA|2015/01/01:0.0000065931,MK922963|US|ST_NA|Cluster_NA|2018/01/01:0.0034915897):0.0340295702):0.0046977047):0.0012341628):0.0011582535,(((((KEXV01007041|BR|ST_NA|Cluster_NA|2014/01/01:0.0255510910,(KEXV01035031|BR|ST_NA|Cluster_NA|2017/01/01:0.0079060677,(KEXV01039038|BR|ST_NA|Cluster_NA|2017/01/01:0.0045717604,KEXV01041144|BR|ST_NA|Cluster_NA|2017/01/01:0.0045357565):0.0298105809):0.0199474090):0.0118412936,(((((KEXV01011460|BR|ST_NA|Cluster_NA|2014/01/01:0.0268722925,KEXV01044968|BR|ST_NA|Cluster_NA|2017/01/01:0.0103638056):0.0033581044,(KEXV01015758|BR|ST_NA|Cluster_NA|2015/01/01:0.0020611892,KEXV01043029|BR|ST_NA|Cluster_NA|2016/01/01:0.0196952581):0.0023582918):0.0050777920,(KEXV01016097|BR|ST_NA|Cluster_NA|2015/01/01:0.0047004512,KEXV01016180|BR|ST_NA|Cluster_NA|2015/01/01:0.0046117079):0.0000073446):0.0010538729,KEXV01011972|BR|ST_NA|Cluster_NA|2015/01/01:0.0184513162):0.0088603459,(KEXV01043207|BR|ST_NA|Cluster_NA|2016/01/01:0.0147815835,(KEXV01043212|BR|ST_NA|Cluster_NA|2016/01/01:0.0195480847,KEXV01044172|BR|ST_NA|Cluster_NA|2016/01/01:0.0060856077):0.0020697605):0.0037654148):0.0000066286):0.0093814086,KEXV01038269|BR|ST_NA|Cluster_NA|2016/01/01:0.0250381308):0.0106517265,KEXV01033103|BR|ST_NA|Cluster_NA|2017/01/01:0.0359456703):0.0023785144,KEXV01032372|BR|ST_NA|Cluster_NA|2016/01/01:0.0342206549):0.0045048960):0.0000059698,((((((((((((((CEC-20-0956|MEX|ST_1|Cluster_NA|2020/07/17:0.0501280656,MH355134|US|ST_NA|Cluster_NA|2015/01/01:0.0267808055):0.0059910345,MG941994|US|ST_NA|Cluster_NA|2011/01/01:0.0350688405):0.0015821834,((((((CEC-20-1983|MEX|ST_1|Cluster_NA|2020/11/11:0.0000027755,CEC-22-6744|MEX|ST_2|Cluster_NA|2022/03/10:0.0010744476):0.0000027755,CEC-21-4599|MEX|ST_2|Cluster_NA|2021/08/17:0.0000027755):0.0003604963,CEC-21-4620|MEX|ST_2|Cluster_NA|2021/08/19:0.0000027755):0.0471095782,((CEC-21-2400|MEX|ST_1|Cluster_NA|2021/01/19:0.0018692144,CEC-21-5144|MEX|ST_1|Cluster_NA|2021/10/08:0.0021933641):0.0175908284,(E5659-JAFT|MEX|ST_1|Cluster_NA|2017/01/01:0.0021496208,E5660-PIGG|MEX|ST_1|Cluster_NA|2017/01/01:0.0008909978):0.0133199864):0.0246579555):0.0000077638,(CEC-21-2776|MEX|ST_1|Cluster_NA|2021/02/25:0.0035057782,CEC-21-3195|MEX|ST_2|Cluster_NA|2021/04/06:0.0055679907):0.0274722260):0.0047295930,(((CEC-21-2691|MEX|ST_1|Cluster_NA|2021/02/18:0.0019400889,CEC-21-5136|MEX|ST_1|Cluster_NA|2021/10/08:0.0017691685):0.0111762735,CEC-22-8317|MEX|ST_1|Cluster_NA|2022/07/13:0.0198512102):0.0045585916,E2849-JCNA|MEX|ST_3|Cluster_NA|2016/01/01:0.0090238612):0.0148055561):0.0136854106):0.0017627941,MF455541|US|ST_NA|Cluster_NA|2011/01/01:0.0153723432):0.0044471078,(((KEXV01034727|BR|ST_NA|Cluster_NA|2016/01/01:0.0220274564,KEXV01034945|BR|ST_NA|Cluster_NA|2016/01/01:0.0121874121):0.0237694372,(KF782725|BR|ST_NA|Cluster_NA|2012/01/01:0.0248683379,KF782758|BR|ST_NA|Cluster_NA|2012/01/01:0.0141679574):0.0163692444):0.0060686652,(KEXV01036059|BR|ST_NA|Cluster_NA|2016/01/01:0.0129108386,KEXV01046573|BR|ST_NA|Cluster_NA|2017/01/01:0.0360440965):0.0031769547):0.0011562355):0.0000056531,(((((((((CEC-21-2451|MEX|ST_1|Cluster_NA|2021/01/25:0.0000745701,CEC-22-8340|MEX|ST_1|Cluster_NA|2022/07/18:0.0039363300):0.0361358648,KEXV01040174|BR|ST_NA|Cluster_NA|2016/01/01:0.0417351824):0.0026523120,MK580279|US|ST_NA|Cluster_NA|2016/01/01:0.0391889027):0.0057007019,KY036683|US|ST_NA|Cluster_NA|2012/01/01:0.0323158645):0.0008492964,((CEC-21-5907|MEX|ST_1|Cluster_NA|2021/12/13:0.0092928181,E1004-JMCH|MEX|ST_2|Cluster_NA|2013/01/01:0.0161493244):0.0236540062,KY037003|US|ST_NA|Cluster_NA|2011/01/01:0.0381359542):0.0056897762):0.0002180068,MG942442|US|ST_NA|Cluster_NA|2012/01/01:0.0172316484):0.0019976913,(MK115694|US|ST_NA|Cluster_NA|2016/01/01:0.0318151263,(MK817470|CU|ST_NA|Cluster_NA|2017/01/01:0.0371063930,(E5400-VCC|MEX|ST_3|Cluster_NA|2017/01/01:0.0189882168,E6339-FMMS|MEX|ST_3|Cluster_NA|2018/01/01:0.0242744117):0.0268675202):0.0041337631):0.0058373284):0.0018862757,((((((KEXV01007073|BR|ST_NA|Cluster_NA|2014/01/01:0.0352457505,(KEXV01035043|BR|ST_NA|Cluster_NA|2017/01/01:0.0527300939,KEXV01035364|BR|ST_NA|Cluster_NA|2017/01/01:0.0354563312):0.0030522305):0.0025953264,KEXV01032954|BR|ST_NA|Cluster_NA|2016/01/01:0.0151277859):0.0008695063,(KEXV01007096|BR|ST_NA|Cluster_NA|2014/01/01:0.0000027755,KEXV01007097|BR|ST_NA|Cluster_NA|2014/01/01:0.0000027755):0.0287103176):0.0038846380,KEXV01035410|BR|ST_NA|Cluster_NA|2017/01/01:0.0327736435):0.0179291107,MK922794|US|ST_NA|Cluster_NA|2018/01/01:0.0333262747):0.0046427909,KEXV01038462|BR|ST_NA|Cluster_NA|2016/01/01:0.0266714064):0.0033826295):0.0017052965,((KY035587|US|ST_NA|Cluster_NA|2013/01/01:0.0342104318,KY037000|US|ST_NA|Cluster_NA|2011/01/01:0.0396403943):0.0064592796,KY037274|US|ST_NA|Cluster_NA|2013/01/01:0.0333416606):0.0028581690):0.0017429654):0.0008882983,(KEXV01034941|BR|ST_NA|Cluster_NA|2016/01/01:0.0174134727,(KEXV01038273|BR|ST_NA|Cluster_NA|2016/01/01:0.0152589877,E5409-MAAM|MEX|ST_3|Cluster_NA|2017/01/01:0.0448867635):0.0084539065):0.0030061720):0.0007640841,((KEXV01045004|BR|ST_NA|Cluster_NA|2017/01/01:0.0168553299,(MG943017|US|ST_NA|Cluster_NA|2014/01/01:0.0308268152,KY037339|US|ST_NA|Cluster_NA|2012/01/01:0.0187064839):0.0087909551):0.0014322549,(OP977465|US|ST_NA|Cluster_NA|2012/01/01:0.0236641017,MH789693|US|ST_NA|Cluster_NA|2016/01/01:0.0135057017):0.0044746836):0.0021147615):0.0006324324,(((((KEXV01016378|BR|ST_NA|Cluster_NA|2015/01/01:0.0459479755,KEXV01043867|BR|ST_NA|Cluster_NA|2016/01/01:0.0267711305):0.0061005906,(((KEXV01031654|BR|ST_NA|Cluster_NA|2016/01/01:0.0161007564,MW545403|BR|ST_NA|Cluster_NA|2018/01/01:0.0281048198):0.0045789893,((KEXV01031995|BR|ST_NA|Cluster_NA|2017/01/01:0.0230068204,(KEXV01036461|BR|ST_NA|Cluster_NA|2017/01/01:0.0295332807,KT737318|BR|ST_NA|Cluster_NA|2014/01/01:0.0107620761):0.0056701705):0.0048508706,KEXV01036460|BR|ST_NA|Cluster_NA|2017/01/01:0.0172420874):0.0044709872):0.0086215530,(KEXV01036065|BR|ST_NA|Cluster_NA|2016/01/01:0.0271632457,KEXV01043247|BR|ST_NA|Cluster_NA|2016/01/01:0.0358855917):0.0035418471):0.0142242158):0.0048041754,((KY036432|US|ST_NA|Cluster_NA|2011/01/01:0.0028781942,KY036580|US|ST_NA|Cluster_NA|2012/01/01:0.0147844441):0.0113078651,KY036774|US|ST_NA|Cluster_NA|2011/01/01:0.0135611756):0.0033298568):0.0002676019,(KY036989|US|ST_NA|Cluster_NA|2011/01/01:0.0058948183,KY036730|US|ST_NA|Cluster_NA|2012/01/01:0.0050905982):0.0270898740):0.0025470026,(((KU190743|CA|ST_NA|Cluster_NA|2013/01/01:0.0017723929,MZ922537|US|ST_NA|Cluster_NA|2016/01/01:0.0111866637):0.0139383016,KY037044|US|ST_NA|Cluster_NA|2012/01/01:0.0172214904):0.0110930612,E3351-GAHR|MEX|ST_3|Cluster_NA|2017/01/01:0.0262936728):0.0007203482):0.0028075927):0.0000067297,MG942809|US|ST_NA|Cluster_NA|2013/01/01:0.0293807327):0.0009545746,((((KJ680945|US|ST_NA|Cluster_NA|2012/01/01:0.0178496320,(MG942658|US|ST_NA|Cluster_NA|2013/01/01:0.0084673271,MG943236|US|ST_NA|Cluster_NA|2015/01/01:0.0097427554):0.0106693224):0.0181095451,(MG942050|US|ST_NA|Cluster_NA|2011/01/01:0.0000027755,MK330097|US|ST_NA|Cluster_NA|2015/01/01:0.0016259014):0.0360795042):0.0045744580,((MG943321|US|ST_NA|Cluster_NA|2015/01/01:0.0047311009,MG943391|US|ST_NA|Cluster_NA|2015/01/01:0.0050052916):0.0201984456,(MH354876|US|ST_NA|Cluster_NA|2013/01/01:0.0286434882,E2807-DYCC|MEX|ST_3|Cluster_NA|2016/01/01:0.0281328446):0.0051597846):0.0005761204):0.0035856165,(((((MG942651|US|ST_NA|Cluster_NA|2013/01/01:0.0055681093,MG943447|US|ST_NA|Cluster_NA|2015/01/01:0.0074490962):0.0342443255,((E3330-VPR|MEX|ST_3|Cluster_NA|2017/01/01:0.0064434457,(E3741-NAVR|MEX|ST_3|Cluster_NA|2017/01/01:0.0084816264,(E4832-EJCG|MEX|ST_3|Cluster_NA|2017/01/01:0.0123170135,E6837-JUA|MEX|ST_3|Cluster_NA|2018/01/01:0.0146252200):0.0105890359):0.0023553809):0.0070534026,(E4662-IGB|MEX|ST_3|Cluster_NA|2017/01/01:0.0079241860,E7394-JFRB|MEX|ST_3|Cluster_NA|2018/01/01:0.0093505307):0.0107661952):0.0442435912):0.0058112072,E2068-RMC|MEX|ST_1|Cluster_NA|2015/01/01:0.0387535563):0.0030372423,((E4932-IFJ|MEX|ST_3|Cluster_NA|2017/01/01:0.0009804788,E5284-JFV|MEX|ST_3|Cluster_NA|2017/01/01:0.0000027755):0.0305629852,(E5617-JMMM|MEX|ST_3|Cluster_NA|2017/01/01:0.0025267283,(E5808-JJGG|MEX|ST_3|Cluster_NA|2017/01/01:0.0010992179,E5809-EVS|MEX|ST_3|Cluster_NA|2017/01/01:0.0000027755):0.0127122747):0.0349481877):0.0087459065):0.0005284330,MH789678|US|ST_NA|Cluster_NA|2016/01/01:0.0258292832):0.0021898924):0.0017351985):0.0004514567,(((((CEC-21-2879|MEX|ST_2|Cluster_NA|2021/03/08:0.0095334647,((E4376-JJVL|MEX|ST_3|Cluster_NA|2017/01/01:0.0000027755,E6553-JRMG|MEX|ST_3|Cluster_NA|2018/01/01:0.0095717439):0.0000058878,E6657-AAMG|MEX|ST_3|Cluster_NA|2018/01/01:0.0068323949):0.0037272165):0.0033385630,(E3619-EJL|MEX|ST_3|Cluster_NA|2017/01/01:0.0019092698,E3620-LPSF|MEX|ST_3|Cluster_NA|2017/01/01:0.0000027755):0.0042729522):0.0187382245,((((CEC-21-4832|MEX|ST_1|Cluster_NA|2021/09/13:0.0447832339,E1973-JLS|MEX|ST_3|Cluster_NA|2015/01/01:0.0403649500):0.0000057787,E6665-JPGG|MEX|ST_3|Cluster_NA|2018/01/01:0.0302830138):0.0016787211,(CEC-22-8349|MEX|ST_2|Cluster_NA|2022/07/18:0.0183332666,(E4815-LAGC|MEX|ST_1|Cluster_NA|2017/01/01:0.0042265480,E4840-LUAS|MEX|ST_1|Cluster_NA|2017/01/01:0.0007287022):0.0154207092):0.0078084772):0.0010296020,((E2233-AGP|MEX|ST_3|Cluster_NA|2015/01/01:0.0115686285,E4293-NLH|MEX|ST_3|Cluster_NA|2017/01/01:0.0122238676):0.0090721595,E3506-MSM|MEX|ST_3|Cluster_NA|2017/01/01:0.0219114079):0.0091577968):0.0000058945):0.0109910404,(((KEXV01015489|BR|ST_NA|Cluster_NA|2015/01/01:0.0142510155,KM851141|BR|ST_NA|Cluster_NA|2012/01/01:0.0145869681):0.0132950376,OM204623|US|ST_NA|Cluster_NA|2019/01/01:0.0468714298):0.0077075940,KEXV01039481|BR|ST_NA|Cluster_NA|2017/01/01:0.0153834397):0.0000059765):0.0016883696,(KEXV01043403|BR|ST_NA|Cluster_NA|2016/01/01:0.0352463311,E5493-MRM|MEX|ST_3|Cluster_NA|2017/01/01:0.0291220519):0.0033917337):0.0013304951):0.0000027755,(((KEXV01039899|BR|ST_NA|Cluster_NA|2016/01/01:0.0190497662,(KEXV01039950|BR|ST_NA|Cluster_NA|2017/01/01:0.0129471400,KEXV01039959|BR|ST_NA|Cluster_NA|2017/01/01:0.0014151280):0.0020716079):0.0313425645,MF456950|US|ST_NA|Cluster_NA|2012/01/01:0.0154096106):0.0044482500,(KY036132|US|ST_NA|Cluster_NA|2012/01/01:0.0275256278,MH789711|US|ST_NA|Cluster_NA|2016/01/01:0.0115022783):0.0065061024):0.0063819743):0.0000064790,(((((((((KEXV01006954|BR|ST_NA|Cluster_NA|2014/01/01:0.0213983587,KEXV01039467|BR|ST_NA|Cluster_NA|2017/01/01:0.0107564093):0.0104208522,KEXV01039387|BR|ST_NA|Cluster_NA|2017/01/01:0.0448076291):0.0024358407,(KEXV01031651|BR|ST_NA|Cluster_NA|2016/01/01:0.0221904285,MN528297|BR|ST_NA|Cluster_NA|2015/01/01:0.0128493500):0.0101119879):0.0010414636,KEXV01009146|BR|ST_NA|Cluster_NA|2015/01/01:0.0223738950):0.0000070072,(KEXV01008817|BR|ST_NA|Cluster_NA|2015/01/01:0.0246999196,KEXV01038944|BR|ST_NA|Cluster_NA|2016/01/01:0.0176910177):0.0029452272):0.0039055565,KEXV01032349|BR|ST_NA|Cluster_NA|2016/01/01:0.0217499795):0.0002362258,((KEXV01015927|BR|ST_NA|Cluster_NA|2015/01/01:0.0144841265,KEXV01043558|BR|ST_NA|Cluster_NA|2016/01/01:0.0220183288):0.0056097027,KEXV01044299|BR|ST_NA|Cluster_NA|2016/01/01:0.0385420731):0.0062700861):0.0011449585,((KEXV01008617|BR|ST_NA|Cluster_NA|2015/01/01:0.0211991511,(KEXV01044255|BR|ST_NA|Cluster_NA|2016/01/01:0.0152807842,KEXV01045843|BR|ST_NA|Cluster_NA|2017/01/01:0.0033619317):0.0021598961):0.0142916423,KEXV01036640|BR|ST_NA|Cluster_NA|2017/01/01:0.0245165418):0.0021585662):0.0104948558,(((((KEXV01007667|BR|ST_NA|Cluster_NA|2014/01/01:0.0000027755,KY581421|BR|ST_NA|Cluster_NA|2014/01/01:0.0000027755):0.0355323726,KEXV01032730|BR|ST_NA|Cluster_NA|2017/01/01:0.0463903641):0.0084967207,(KEXV01032079|BR|ST_NA|Cluster_NA|2016/01/01:0.0338697189,(KEXV01033224|BR|ST_NA|Cluster_NA|2017/01/01:0.0293685199,KEXV01039118|BR|ST_NA|Cluster_NA|2017/01/01:0.0165727371):0.0060855874):0.0040275280):0.0000083033,((((KEXV01007683|BR|ST_NA|Cluster_NA|2014/01/01:0.0000027755,KY581441|BR|ST_NA|Cluster_NA|2014/01/01:0.0000027755):0.0286672966,KEXV01032690|BR|ST_NA|Cluster_NA|2017/01/01:0.0170866789):0.0019185370,((KEXV01008761|BR|ST_NA|Cluster_NA|2015/01/01:0.0233144846,(KEXV01012332|BR|ST_NA|Cluster_NA|2015/01/01:0.0171747694,KEXV01036602|BR|ST_NA|Cluster_NA|2017/01/01:0.0090336853):0.0163504410):0.0082895522,(KEXV01032074|BR|ST_NA|Cluster_NA|2016/01/01:0.0212578612,KEXV01032188|BR|ST_NA|Cluster_NA|2016/01/01:0.0189183899):0.0129407774):0.0009310587):0.0025316412,KEXV01032393|BR|ST_NA|Cluster_NA|2016/01/01:0.0150565733):0.0014009131):0.0013924487,((((KEXV01007688|BR|ST_NA|Cluster_NA|2014/01/01:0.0000027755,KY581447|BR|ST_NA|Cluster_NA|2014/01/01:0.0000027755):0.0288937921,KEXV01032607|BR|ST_NA|Cluster_NA|2017/01/01:0.0207995206):0.0020254501,KEXV01015619|BR|ST_NA|Cluster_NA|2015/01/01:0.0300889843):0.0029893353,((KEXV01012335|BR|ST_NA|Cluster_NA|2015/01/01:0.0509664583,(KEXV01032297|BR|ST_NA|Cluster_NA|2016/01/01:0.0368871966,(KEXV01034077|BR|ST_NA|Cluster_NA|2017/01/01:0.0119168032,KEXV01045858|BR|ST_NA|Cluster_NA|2017/01/01:0.0282492065):0.0108604794):0.0044560432):0.0000056978,MW597060|BR|ST_NA|Cluster_NA|2015/01/01:0.0291406520):0.0000065961):0.0062293784):0.0022969611):0.0047549733):0.0004564851):0.0003725887):0.0003735238,(((((((((((((((((((CEC-19-0146|MEX|ST_1|Cluster_NA|2019/08/28:0.0000065826,CEC-20-1116|MEX|ST_1|Cluster_NA|2020/08/11:0.0064532705):0.0044547383,CEC-20-2138|MEX|ST_1|Cluster_NA|2020/11/30:0.0089681562):0.0048142375,CEC-21-5582|MEX|ST_1|Cluster_NA|2021/11/18:0.0091834310):0.0008771561,((CEC-19-0561|MEX|ST_2|Cluster_NA|2019/10/16:0.0008395176,(CEC-19-0905|MEX|ST_1|Cluster_NA|2019/11/27:0.0000027755,CEC-21-3526|MEX|ST_1|Cluster_NA|2021/05/03:0.0022561470):0.0039829595):0.0110803769,(CEC-21-4781|MEX|ST_1|Cluster_NA|2021/09/07:0.0131895612,E5702-JLHI|MEX|ST_1|Cluster_NA|2017/01/01:0.0030944721):0.0029160670):0.0021739598):0.0079641446,CEC-20-1978|MEX|ST_2|Cluster_NA|2020/11/10:0.0116858914):0.0011925847,((((CEC-19-0278|MEX|ST_1|Cluster_NA|2019/09/12:0.0112409555,(CEC-21-2343|MEX|ST_1|Cluster_NA|2021/01/11:0.0050215859,CEC-21-2423|MEX|ST_1|Cluster_NA|2021/01/20:0.0000065898):0.0114118743):0.0035480583,((CEC-19-0436|MEX|ST_1|Cluster_NA|2019/10/02:0.0069211261,CEC-21-3415|MEX|ST_2|Cluster_NA|2021/04/21:0.0133956400):0.0019552191,((CEC-20-1273|MEX|ST_1|Cluster_NA|2020/08/27:0.0014471176,CEC-22-8399|MEX|ST_1|Cluster_NA|2022/07/21:0.0059134352):0.0100729130,E2091-ARGM|MEX|ST_1|Cluster_NA|2015/01/01:0.0022302648):0.0086544711):0.0009685290):0.0031930536,E7383-ODGF|MEX|ST_3|Cluster_NA|2018/01/01:0.0057963103):0.0000072233,(CEC-21-5097|MEX|ST_1|Cluster_NA|2021/10/05:0.0021369022,E2089-AAR|MEX|ST_2|Cluster_NA|2015/01/01:0.0075168547):0.0100495869):0.0004624812):0.0069582614,CEC-22-9603|MEX|ST_2|Cluster_NA|2022/11/16:0.0274554939):0.0030828052,((CEC-19-0535|MEX|ST_1|Cluster_NA|2019/10/11:0.0147221615,CEC-22-7863|MEX|ST_1|Cluster_NA|2022/06/07:0.0140080088):0.0026431515,(((CEC-20-1477|MEX|ST_1|Cluster_NA|2020/09/18:0.0335502781,(CEC-21-5013|MEX|ST_1|Cluster_NA|2021/09/27:0.0066708080,CEC-22-6417|MEX|ST_1|Cluster_NA|2022/02/09:0.0013411465):0.0018725467):0.0052397137,CEC-22-9408|MEX|ST_1|Cluster_NA|2022/10/25:0.0155826284):0.0026706531,((CEC-21-4026|MEX|ST_2|Cluster_NA|2021/06/17:0.0274722383,(((CEC-22-5977|MEX|ST_1|Cluster_NA|2022/01/04:0.0109715276,E4731-JAAC|MEX|ST_1|Cluster_NA|2017/01/01:0.0071836547):0.0017636926,E1659-ADVC|MEX|ST_1|Cluster_NA|2014/01/01:0.0006775647):0.0038483646,E1116-RAN|MEX|ST_1|Cluster_NA|2013/01/01:0.0012760188):0.0014365188):0.0032955863,G-1900-MER|GUA|ST_NA|Cluster_NA|2016/01/01:0.0156808106):0.0043469760):0.0007716185):0.0079214578):0.0000056389,((((((CEC-19-0576|MEX|ST_1|Cluster_NA|2019/10/16:0.0003969894,CEC-21-2412|MEX|ST_1|Cluster_NA|2021/01/19:0.0018044325):0.0048527000,CEC-21-5252|MEX|ST_1|Cluster_NA|2021/10/18:0.0149307052):0.0012165832,CEC-21-4012|MEX|ST_2|Cluster_NA|2021/06/17:0.0067219917):0.0021823286,CEC-21-5343|MEX|ST_1|Cluster_NA|2021/10/26:0.0052962671):0.0215405317,CEC-22-9527|MEX|ST_2|Cluster_NA|2022/11/08:0.0168376627):0.0104395649,(E6855-ARL|MEX|ST_3|Cluster_NA|2018/01/01:0.0063470984,E7313-ESH|MEX|ST_3|Cluster_NA|2018/01/01:0.0032819786):0.0102636798):0.0063688294):0.0020671615,(CEC-20-1279|MEX|ST_1|Cluster_NA|2020/08/27:0.0297014750,CEC-20-1581|MEX|ST_1|Cluster_NA|2020/10/01:0.0084761366):0.0049101832):0.0037573031,(E1850-MAGC|MEX|ST_1|Cluster_NA|2015/01/01:0.0061802799,E7014-ATC|MEX|ST_3|Cluster_NA|2018/01/01:0.0031108058):0.0102312711):0.0034538225,CEC-20-1240|MEX|ST_1|Cluster_NA|2020/08/21:0.0213412210):0.0171377911,((((CEC-21-2853|MEX|ST_2|Cluster_NA|2021/03/04:0.0268417701,(CEC-22-6319|MEX|ST_1|Cluster_NA|2022/02/01:0.0025587441,CEC-22-6334|MEX|ST_1|Cluster_NA|2022/02/01:0.0025209057):0.0263035651):0.0068399147,E2420-VHGA|MEX|ST_1|Cluster_NA|2015/01/01:0.0304246843):0.0024027044,E0651-AAA|MEX|ST_3|Cluster_NA|2012/01/01:0.0197119970):0.0091077015,((((CEC-21-3041|MEX|ST_1|Cluster_NA|2021/03/23:0.0064707126,(E6798-APA|MEX|ST_3|Cluster_NA|2018/01/01:0.0000027755,E6874-SPG|MEX|ST_3|Cluster_NA|2018/01/01:0.0000027755):0.0060211450):0.0147070223,CEC-21-3549|MEX|ST_2|Cluster_NA|2021/05/06:0.0107668096):0.0057288344,E2238-JJFCA|MEX|ST_3|Cluster_NA|2015/01/01:0.0093581231):0.0120302645,(E3767-PGHG|MEX|ST_3|Cluster_NA|2017/01/01:0.0217085615,E5333-EFEM|MEX|ST_3|Cluster_NA|2017/01/01:0.0166767722):0.0073893009):0.0074913960):0.0045499559):0.0057560106,((KEXV01038567|BR|ST_NA|Cluster_NA|2016/01/01:0.0239122548,(E5764-CFJ|MEX|ST_3|Cluster_NA|2017/01/01:0.0000065826,E7425-JROS|MEX|ST_3|Cluster_NA|2018/01/01:0.0049799756):0.0436587646):0.0069474735,((((((MG942568|US|ST_NA|Cluster_NA|2012/01/01:0.0000027755,MK922734|US|ST_NA|Cluster_NA|2018/01/01:0.0016250858):0.0004279609,MG943052|US|ST_NA|Cluster_NA|2014/01/01:0.0109129568):0.0044605351,MG943765|US|ST_NA|Cluster_NA|2016/01/01:0.0328376708):0.0114369007,(((((MH354412|US|ST_NA|Cluster_NA|2011/01/01:0.0000027755,MH354535|US|ST_NA|Cluster_NA|2011/01/01:0.0000027755):0.0031963900,MH354738|US|ST_NA|Cluster_NA|2012/01/01:0.0069956332):0.0037514637,(MH354915|US|ST_NA|Cluster_NA|2013/01/01:0.0063002131,MH354998|US|ST_NA|Cluster_NA|2015/01/01:0.0068486020):0.0019985168):0.0021369467,MH355036|US|ST_NA|Cluster_NA|2015/01/01:0.0063679903):0.0036668330,MH355058|US|ST_NA|Cluster_NA|2015/01/01:0.0160074239):0.0143076538):0.0073697661,MH354492|US|ST_NA|Cluster_NA|2011/01/01:0.0341457101):0.0067578557,((KY034989|US|ST_NA|Cluster_NA|2013/01/01:0.0030744737,KY036195|US|ST_NA|Cluster_NA|2012/01/01:0.0068310801):0.0198948276,KY036813|US|ST_NA|Cluster_NA|2011/01/01:0.0172649765):0.0036086739):0.0021166127):0.0031754150):0.0000059370,((((((KEXV01045302|BR|ST_NA|Cluster_NA|2017/01/01:0.0133153677,KEXV01046638|BR|ST_NA|Cluster_NA|2017/01/01:0.0353116518):0.0100120545,((MH353756|US|ST_NA|Cluster_NA|2014/01/01:0.0101330286,MH354705|US|ST_NA|Cluster_NA|2012/01/01:0.0041524905):0.0045949329,MH354948|US|ST_NA|Cluster_NA|2013/01/01:0.0162166912):0.0269872114):0.0083236795,E4894-GMF|MEX|ST_1|Cluster_NA|2017/01/01:0.0335563794):0.0010424998,MF456059|US|ST_NA|Cluster_NA|2013/01/01:0.0117695176):0.0028315367,((MG942398|US|ST_NA|Cluster_NA|2012/01/01:0.0193042105,G-0453|GUA|ST_NA|Cluster_NA|2011/01/01:0.0377161440):0.0082439353,KY036406|US|ST_NA|Cluster_NA|2012/01/01:0.0276851004):0.0000812283):0.0009614565,(MH355062|US|ST_NA|Cluster_NA|2014/01/01:0.0232883431,(E3627-AHE|MEX|ST_3|Cluster_NA|2017/01/01:0.0347823169,E4493-JMMN|MEX|ST_3|Cluster_NA|2017/01/01:0.0179602296):0.0049220428):0.0076771942):0.0016459035):0.0021567872,(((((((((CEC-19-0348|MEX|ST_2|Cluster_NA|2019/09/20:0.0038644148,(CEC-22-6897|MEX|ST_1|Cluster_NA|2022/03/23:0.0040156064,CEC-22-8220|MEX|ST_2|Cluster_NA|2022/07/06:0.0016803502):0.0038621005):0.0177648400,(CEC-21-2995|MEX|ST_2|Cluster_NA|2021/03/18:0.0038807241,((((CEC-21-3697|MEX|ST_1|Cluster_NA|2021/05/19:0.0026705728,CEC-21-3698|MEX|ST_1|Cluster_NA|2021/05/19:0.0000027755):0.0003827169,CEC-21-3733|MEX|ST_1|Cluster_NA|2021/05/21:0.0027224697):0.0060351641,CEC-21-4258|MEX|ST_1|Cluster_NA|2021/07/09:0.0049688358):0.0089656133,(((CEC-22-6625|MEX|ST_2|Cluster_NA|2022/02/28:0.0131761685,CEC-22-7025|MEX|ST_2|Cluster_NA|2022/03/31:0.0084652244):0.0015381120,CEC-22-8466|MEX|ST_1|Cluster_NA|2022/08/03:0.0058248126):0.0020506876,E3617-JMGL|MEX|ST_3|Cluster_NA|2017/01/01:0.0065368659):0.0045833936):0.0018018810):0.0221490033):0.0163812194,KEXV01036861|BR|ST_NA|Cluster_NA|2016/01/01:0.0219909458):0.0037806001,MH789710|US|ST_NA|Cluster_NA|2016/01/01:0.0098714927):0.0019715358,((((KEXV01015145|BR|ST_NA|Cluster_NA|2014/01/01:0.0167403529,KEXV01034064|BR|ST_NA|Cluster_NA|2017/01/01:0.0416497172):0.0129030149,(KEXV01039982|BR|ST_NA|Cluster_NA|2017/01/01:0.0138940308,KEXV01040017|BR|ST_NA|Cluster_NA|2017/01/01:0.0115203658):0.0255069461):0.0112307514,KEXV01038648|BR|ST_NA|Cluster_NA|2016/01/01:0.0288041573):0.0047565460,(((KEXV01029771|BR|ST_NA|Cluster_NA|2015/01/01:0.0168980186,KEXV01036680|BR|ST_NA|Cluster_NA|2016/01/01:0.0140976278):0.0042249169,KEXV01036992|BR|ST_NA|Cluster_NA|2016/01/01:0.0152453935):0.0100221666,(KEXV01037084|BR|ST_NA|Cluster_NA|2017/01/01:0.0256176786,KEXV01037161|BR|ST_NA|Cluster_NA|2017/01/01:0.0245755644):0.0053244722):0.0167848610):0.0032642340):0.0027429328,(((KEXV01030910|BR|ST_NA|Cluster_NA|2015/01/01:0.0000027755,KEXV01037778|BR|ST_NA|Cluster_NA|2016/01/01:0.0000027755):0.0083159648,KEXV01037936|BR|ST_NA|Cluster_NA|2016/01/01:0.0058096680):0.0097625680,KM851119|BR|ST_NA|Cluster_NA|2012/01/01:0.0150769364):0.0211861164):0.0034503139,((((((((((((CEC-21-4976|MEX|ST_1|Cluster_NA|2021/09/24:0.0038169685,CEC-22-9672|MEX|ST_1|Cluster_NA|2022/11/24:0.0020712326):0.0014714923,E3155-GAMA|MEX|ST_1|Cluster_NA|2017/01/01:0.0022969514):0.0082364282,E2071-ACO|MEX|ST_1|Cluster_NA|2015/01/01:0.0022730314):0.0081073061,(E4601-RPSM|MEX|ST_3|Cluster_NA|2017/01/01:0.0049747979,E4602-RSG|MEX|ST_3|Cluster_NA|2017/01/01:0.0013105959):0.0161893874):0.0086219715,(E1338-JJOB|MEX|ST_3|Cluster_NA|2013/01/01:0.0108740778,E6675-DLV|MEX|ST_3|Cluster_NA|2018/01/01:0.0206105827):0.0046379921):0.0000067954,((((CEC-21-5149|MEX|ST_2|Cluster_NA|2021/10/08:0.0115019771,CEC-22-6517|MEX|ST_1|Cluster_NA|2022/02/17:0.0055270650):0.0018354901,CEC-22-5953|MEX|ST_2|Cluster_NA|2022/01/03:0.0053074635):0.0098774146,E1522-JCDD|MEX|ST_3|Cluster_NA|2014/01/01:0.0067594991):0.0014356828,(CEC-22-8963|MEX|ST_1|Cluster_NA|2022/09/13:0.0058753650,(((((E1405-ALL|MEX|ST_3|Cluster_NA|2014/01/01:0.0029022144,(E2095-JFGC|MEX|ST_3|Cluster_NA|2015/01/01:0.0007308769,(((E2749-VLA|MEX|ST_3|Cluster_NA|2016/01/01:0.0000027755,E6861-JGH|MEX|ST_3|Cluster_NA|2018/01/01:0.0019316227):0.0086689248,E4115-JLFR|MEX|ST_3|Cluster_NA|2017/01/01:0.0030898741):0.0038008513,((E2823-VMNR|MEX|ST_3|Cluster_NA|2016/01/01:0.0032782317,E4126-RMPR|MEX|ST_3|Cluster_NA|2017/01/01:0.0029047884):0.0010947333,(E7133-HMRS|MEX|ST_3|Cluster_NA|2018/01/01:0.0000027755,E7247-OACM|MEX|ST_3|Cluster_NA|2018/01/01:0.0009496268):0.0019048309):0.0000027755):0.0000065826):0.0007174263):0.0000027755,E5881-JJG|MEX|ST_3|Cluster_NA|2018/01/01:0.0158646010):0.0000065826,E7020-JCIR|MEX|ST_3|Cluster_NA|2018/01/01:0.0019107296):0.0000027755,E5872-JLVG|MEX|ST_3|Cluster_NA|2018/01/01:0.0028845913):0.0010671595,(E6085-CHM|MEX|ST_3|Cluster_NA|2018/01/01:0.0047483296,E7005-MAUD|MEX|ST_3|Cluster_NA|2018/01/01:0.0040240818):0.0011471064):0.0013484083):0.0071861634):0.0022276015):0.0003553522,((CEC-22-6668|MEX|ST_2|Cluster_NA|2022/03/03:0.0242583588,E1105-HAPJ|MEX|ST_3|Cluster_NA|2013/01/01:0.0101796081):0.0041330489,(E2098-MAM|MEX|ST_3|Cluster_NA|2015/01/01:0.0205459196,E3553-AABR|MEX|ST_3|Cluster_NA|2017/01/01:0.0105951795):0.0089152911):0.0000059477):0.0010558808,(E1168-AAC|MEX|ST_3|Cluster_NA|2013/01/01:0.0101630701,E2256-JLCS|MEX|ST_3|Cluster_NA|2015/01/01:0.0153534280):0.0021211313):0.0032562709,(E1243-JMCM|MEX|ST_3|Cluster_NA|2013/01/01:0.0007220973,E2069-ARH|MEX|ST_1|Cluster_NA|2015/01/01:0.0029506517):0.0066853633):0.0016736576,(E1524-FGM|MEX|ST_3|Cluster_NA|2014/01/01:0.0000027755,E1700-EACC|MEX|ST_3|Cluster_NA|2014/01/01:0.0059117267):0.0022829628):0.0045079185,(((E1368-MADE|MEX|ST_3|Cluster_NA|2014/01/01:0.0179503417,E7339-EGJ|MEX|ST_3|Cluster_NA|2018/01/01:0.0220605731):0.0096066451,E2833-JMCU|MEX|ST_3|Cluster_NA|2016/01/01:0.0153106901):0.0005384086,(E1721-LFMC|MEX|ST_3|Cluster_NA|2014/01/01:0.0023743196,E2705-AJOJ|MEX|ST_3|Cluster_NA|2015/01/01:0.0052114465):0.0234523818):0.0012429737):0.0149609274,(MF456063|US|ST_NA|Cluster_NA|2015/01/01:0.0242299758,MW062880|US|ST_NA|Cluster_NA|2017/01/01:0.0453995391):0.0045034499):0.0010953185):0.0005086032,((((KEXV01011661|BR|ST_NA|Cluster_NA|2015/01/01:0.0270298996,KEXV01044566|BR|ST_NA|Cluster_NA|2016/01/01:0.0345651499):0.0062863072,(KEXV01043664|BR|ST_NA|Cluster_NA|2016/01/01:0.0063446156,KEXV01043896|BR|ST_NA|Cluster_NA|2016/01/01:0.0069579002):0.0324572626):0.0100529803,(KEXV01042233|BR|ST_NA|Cluster_NA|2016/01/01:0.0352264713,(KY035456|US|ST_NA|Cluster_NA|2012/01/01:0.0254507751,((E3081-BAVA|MEX|ST_3|Cluster_NA|2016/01/01:0.0109139665,E7129-JVBI|MEX|ST_3|Cluster_NA|2018/01/01:0.0250056108):0.0062014267,E4442-JACO|MEX|ST_3|Cluster_NA|2017/01/01:0.0519856359):0.0120845579):0.0059093454):0.0000061943):0.0015795514,KEXV01041525|BR|ST_NA|Cluster_NA|2017/01/01:0.0244648961):0.0065542936):0.0000058705,((((CEC-21-4985|MEX|ST_1|Cluster_NA|2021/09/27:0.0252207522,KEXV01033191|BR|ST_NA|Cluster_NA|2017/01/01:0.0171049945):0.0047700123,(((MG943489|US|ST_NA|Cluster_NA|2016/01/01:0.0050644857,MK922697|US|ST_NA|Cluster_NA|2018/01/01:0.0063898769):0.0230836645,MK922816|US|ST_NA|Cluster_NA|2018/01/01:0.0209534694):0.0012796266,H-0247-RJMA|HON|ST_NA|Cluster_NA|2013/01/01:0.0138896823):0.0057998120):0.0015712990,((KC473832|US|ST_NA|Cluster_NA|2011/01/01:0.0348792685,KEXV01043784|BR|ST_NA|Cluster_NA|2016/01/01:0.0257021540):0.0014421757,((E0135-HEAM|MEX|ST_3|Cluster_NA|2011/01/01:0.0040054868,(E2888-DFA|MEX|ST_3|Cluster_NA|2016/01/01:0.0000027755,E2919-RSS|MEX|ST_3|Cluster_NA|2016/01/01:0.0051599578):0.0100949700):0.0137071752,E2219-ABA|MEX|ST_3|Cluster_NA|2015/01/01:0.0182638706):0.0278076711):0.0027718961):0.0000065826,((((KEXV01015343|BR|ST_NA|Cluster_NA|2014/01/01:0.0268113494,KEXV01042006|BR|ST_NA|Cluster_NA|2016/01/01:0.0406379713):0.0054226314,(KEXV01037233|BR|ST_NA|Cluster_NA|2017/01/01:0.0184062247,KEXV01037296|BR|ST_NA|Cluster_NA|2017/01/01:0.0079192691):0.0251766017):0.0024630495,(((((KEXV01033449|BR|ST_NA|Cluster_NA|2017/01/01:0.0188329082,KF701034|BR|ST_NA|Cluster_NA|2012/01/01:0.0112835512):0.0016016506,KEXV01034192|BR|ST_NA|Cluster_NA|2016/01/01:0.0170466835):0.0211414652,(KEXV01037460|BR|ST_NA|Cluster_NA|2016/01/01:0.0066758684,KEXV01037584|BR|ST_NA|Cluster_NA|2017/01/01:0.0120536255):0.0208982964):0.0000081202,KEXV01037489|BR|ST_NA|Cluster_NA|2016/01/01:0.0123768600):0.0038911332,(KEXV01034219|BR|ST_NA|Cluster_NA|2016/01/01:0.0213210449,((KEXV01034285|BR|ST_NA|Cluster_NA|2016/01/01:0.0213032487,KEXV01034470|BR|ST_NA|Cluster_NA|2017/01/01:0.0290236227):0.0000074020,KEXV01034438|BR|ST_NA|Cluster_NA|2017/01/01:0.0104831853):0.0032255634):0.0022313315):0.0184505203):0.0045980757,((KEXV01033482|BR|ST_NA|Cluster_NA|2017/01/01:0.0324835406,MF456185|US|ST_NA|Cluster_NA|2013/01/01:0.0344050708):0.0016409500,KF701025|BR|ST_NA|Cluster_NA|2012/01/01:0.0198876875):0.0019393204):0.0024458247):0.0020818293):0.0010651989):0.0020909287,(((((((((CEC-19-0251|MEX|ST_2|Cluster_NA|2019/09/11:0.0043760883,(CEC-20-1521|MEX|ST_2|Cluster_NA|2020/09/23:0.0014786882,CEC-21-3206|MEX|ST_2|Cluster_NA|2021/04/07:0.0077278832):0.0083357501):0.0200576527,CEC-21-3741|MEX|ST_1|Cluster_NA|2021/05/21:0.0282315656):0.0159487247,KJ474444|PA|ST_NA|Cluster_NA|2012/01/01:0.0293818277):0.0050682103,((MG942035|US|ST_NA|Cluster_NA|2011/01/01:0.0128554156,MG942364|US|ST_NA|Cluster_NA|2012/01/01:0.0172307520):0.0165515152,E5020-CJS|MEX|ST_1|Cluster_NA|2017/01/01:0.0377377417):0.0052627824):0.0000071183,(((((CEC-21-4899|MEX|ST_1|Cluster_NA|2021/09/20:0.0002597981,CEC-22-6173|MEX|ST_1|Cluster_NA|2022/01/17:0.0029818352):0.0193785408,CEC-21-5387|MEX|ST_1|Cluster_NA|2021/10/28:0.0287964845):0.0109524438,(CEC-22-9469|MEX|ST_1|Cluster_NA|2022/11/03:0.0098195726,P-645-AS|PAN|ST_NA|Cluster_NA|2016/01/01:0.0027523561):0.0274553222):0.0020854783,(CEC-22-9164|MEX|ST_1|Cluster_NA|2022/09/30:0.0216322766,E7411-WIES|MEX|ST_3|Cluster_NA|2018/01/01:0.0215154267):0.0150033655):0.0121919261,(KEXV01037294|BR|ST_NA|Cluster_NA|2017/01/01:0.0406054089,MH355015|US|ST_NA|Cluster_NA|2015/01/01:0.0368734106):0.0027670779):0.0046926776):0.0026205753,(((((KEXV01033331|BR|ST_NA|Cluster_NA|2016/01/01:0.0352231854,MH355026|US|ST_NA|Cluster_NA|2014/01/01:0.0242848240):0.0081535003,((E0864-JCDD|MEX|ST_3|Cluster_NA|2013/01/01:0.0028271512,(E1706-ABC|MEX|ST_3|Cluster_NA|2014/01/01:0.0009754430,(E7342-IEH|MEX|ST_3|Cluster_NA|2018/01/01:0.0000027755,E7349-JATG|MEX|ST_3|Cluster_NA|2018/01/01:0.0000027755):0.0046723689):0.0132674999):0.0238615971,N-014-AJUS|NIC|ST_NA|Cluster_NA|2011/01/01:0.0238490895):0.0043057645):0.0028342228,(MG197033|US|ST_NA|Cluster_NA|2013/01/01:0.0350294062,MT308183|US|ST_NA|Cluster_NA|2015/01/01:0.0344987358):0.0126549356):0.0012368183,((KY057489|US|ST_NA|Cluster_NA|2015/01/01:0.0367395490,((MG197115|US|ST_NA|Cluster_NA|2012/01/01:0.0279717749,MN971699|US|ST_NA|Cluster_NA|2017/01/01:0.0277565567):0.0034931136,N-342-ZRSA|NIC|ST_NA|Cluster_NA|2015/01/01:0.0326879099):0.0031029866):0.0013196432,((MF456198|US|ST_NA|Cluster_NA|2012/01/01:0.0200707901,MH354542|US|ST_NA|Cluster_NA|2011/01/01:0.0152050687):0.0043404262,MH354256|US|ST_NA|Cluster_NA|2015/01/01:0.0211609032):0.0028370469):0.0049557723):0.0016285340,(KU190502|CA|ST_NA|Cluster_NA|2011/01/01:0.0308532526,KY037065|US|ST_NA|Cluster_NA|2013/01/01:0.0394019624):0.0060510493):0.0000079961):0.0000061831,((((((((((CEC-19-0309|MEX|ST_1|Cluster_NA|2019/09/18:0.0016494061,(CEC-21-2327|MEX|ST_2|Cluster_NA|2021/01/08:0.0067506016,(CEC-21-4055|MEX|ST_2|Cluster_NA|2021/06/21:0.0037732093,CEC-22-8711|MEX|ST_1|Cluster_NA|2022/08/23:0.0018265989):0.0046443350):0.0052885972):0.0015145548,((CEC-20-1962|MEX|ST_1|Cluster_NA|2020/11/06:0.0117220055,CEC-22-6540|MEX|ST_1|Cluster_NA|2022/02/21:0.0101418733):0.0005379492,E4430-CWA|MEX|ST_3|Cluster_NA|2017/01/01:0.0070224845):0.0005415408):0.0005382123,CEC-20-1527|MEX|ST_1|Cluster_NA|2020/09/24:0.0096217030):0.0263312660,E3405-RGM|MEX|ST_3|Cluster_NA|2017/01/01:0.0372789570):0.0082216022,((CEC-21-4038|MEX|ST_2|Cluster_NA|2021/06/18:0.0514263816,MG942346|US|ST_NA|Cluster_NA|2012/01/01:0.0378480344):0.0047595784,((((CEC-21-5313|MEX|ST_1|Cluster_NA|2021/10/21:0.0146855789,E0700-GARG|MEX|ST_1|Cluster_NA|2012/01/01:0.0022254439):0.0370568289,(MH354785|US|ST_NA|Cluster_NA|2013/01/01:0.0518577140,(E1212-CGM|MEX|ST_3|Cluster_NA|2013/01/01:0.0008914317,E1216-GSR|MEX|ST_3|Cluster_NA|2013/01/01:0.0041961087):0.0276554667):0.0080564098):0.0000083040,KEXV01043320|BR|ST_NA|Cluster_NA|2016/01/01:0.0181087990):0.0020711267,KEXV01015881|BR|ST_NA|Cluster_NA|2015/01/01:0.0259383556):0.0019180306):0.0000050066):0.0000076990,(KEXV01043437|BR|ST_NA|Cluster_NA|2016/01/01:0.0319782905,KEXV01044545|BR|ST_NA|Cluster_NA|2016/01/01:0.0261307584):0.0057287723):0.0014812600,(((KEXV01037797|BR|ST_NA|Cluster_NA|2016/01/01:0.0106224094,((KEXV01042845|BR|ST_NA|Cluster_NA|2015/01/01:0.0434075537,KEXV01044929|BR|ST_NA|Cluster_NA|2017/01/01:0.0037139066):0.0114007472,KEXV01044356|BR|ST_NA|Cluster_NA|2016/01/01:0.0278744273):0.0000539239):0.0062109253,(KM851061|BR|ST_NA|Cluster_NA|2012/01/01:0.0009666302,MN528358|BR|ST_NA|Cluster_NA|2018/01/01:0.0020498609):0.0282923106):0.0074814761,(KEXV01043601|BR|ST_NA|Cluster_NA|2016/01/01:0.0333771095,KEXV01044724|BR|ST_NA|Cluster_NA|2016/01/01:0.0219693946):0.0000060746):0.0044590324):0.0000061495,((((KEXV01012286|BR|ST_NA|Cluster_NA|2014/01/01:0.0156284883,KEXV01039898|BR|ST_NA|Cluster_NA|2016/01/01:0.0223039074):0.0170875448,MH354815|US|ST_NA|Cluster_NA|2013/01/01:0.0351375006):0.0056234282,MG942591|US|ST_NA|Cluster_NA|2012/01/01:0.0240502868):0.0029533586,((KEXV01032786|BR|ST_NA|Cluster_NA|2017/01/01:0.0283959856,((KEXV01035666|BR|ST_NA|Cluster_NA|2017/01/01:0.0049929415,KM851139|BR|ST_NA|Cluster_NA|2012/01/01:0.0228171556):0.0050204601,ON423284|BR|ST_NA|Cluster_NA|2018/01/01:0.0104546301):0.0244901491):0.0071766175,((((MF457107|US|ST_NA|Cluster_NA|2014/01/01:0.0010086747,MF457121|US|ST_NA|Cluster_NA|2013/01/01:0.0012874854):0.0048488552,MF457281|US|ST_NA|Cluster_NA|2014/01/01:0.0029352362):0.0032522288,MF457322|US|ST_NA|Cluster_NA|2015/01/01:0.0134728121):0.0078166849,(MG943462|US|ST_NA|Cluster_NA|2015/01/01:0.0043681985,MG943694|US|ST_NA|Cluster_NA|2016/01/01:0.0024394610):0.0111761614):0.0176721754):0.0057701331):0.0034452151):0.0034558437,((MG942290|US|ST_NA|Cluster_NA|2012/01/01:0.0000027755,MG943115|US|ST_NA|Cluster_NA|2014/01/01:0.0087491006):0.0036200920,((MG942808|US|ST_NA|Cluster_NA|2013/01/01:0.0092105261,MG943734|US|ST_NA|Cluster_NA|2016/01/01:0.0135898510):0.0030257754,MG943662|US|ST_NA|Cluster_NA|2016/01/01:0.0024793025):0.0000257172):0.0229322701):0.0019330713,((((CEC-20-1775|MEX|ST_1|Cluster_NA|2020/10/20:0.0406645002,((KEXV01040126|BR|ST_NA|Cluster_NA|2017/01/01:0.0162399408,KEXV01040157|BR|ST_NA|Cluster_NA|2017/01/01:0.0075445333):0.0091894994,KEXV01040137|BR|ST_NA|Cluster_NA|2017/01/01:0.0177986454):0.0214837805):0.0041984497,((MF456122|US|ST_NA|Cluster_NA|2013/01/01:0.0212963468,MF456941|US|ST_NA|Cluster_NA|2012/01/01:0.0105528250):0.0103014815,MN462137|US|ST_NA|Cluster_NA|2013/01/01:0.0367839363):0.0021375791):0.0029391121,((CEC-21-3701|MEX|ST_1|Cluster_NA|2021/05/19:0.0022722360,E5139-OGP|MEX|ST_3|Cluster_NA|2017/01/01:0.0073705916):0.0380769224,KX530453|CL|ST_NA|Cluster_NA|2015/01/01:0.0566697264):0.0095408269):0.0000078041,((KU190769|CA|ST_NA|Cluster_NA|2013/01/01:0.0190563940,KU190812|CA|ST_NA|Cluster_NA|2013/01/01:0.0058903714):0.0162696334,((MK330069|US|ST_NA|Cluster_NA|2012/01/01:0.0015744264,(MK330088|US|ST_NA|Cluster_NA|2014/01/01:0.0000027755,MK922855|US|ST_NA|Cluster_NA|2018/01/01:0.0053356695):0.0056664008):0.0251508736,((E2540-JLSS|MEX|ST_1|Cluster_NA|2015/01/01:0.0056202081,E2563-HEG|MEX|ST_1|Cluster_NA|2015/01/01:0.0000027755):0.0008357118,(E2739-CAPG|MEX|ST_1|Cluster_NA|2016/01/01:0.0008397346,E6723-JFETL|MEX|ST_3|Cluster_NA|2018/01/01:0.0094505640):0.0030680773):0.0242417076):0.0114725795):0.0010761104):0.0044408436):0.0019096782):0.0000077055,(((KEXV01041963|BR|ST_NA|Cluster_NA|2016/01/01:0.0158920485,KR066201|BR|ST_NA|Cluster_NA|2014/01/01:0.0355940147):0.0074419023,G-0621|GUA|ST_NA|Cluster_NA|2012/01/01:0.0236131708):0.0067322590,(MG941995|US|ST_NA|Cluster_NA|2011/01/01:0.0291586996,(MH354711|US|ST_NA|Cluster_NA|2012/01/01:0.0323015901,((E6412-INL|MEX|ST_3|Cluster_NA|2018/01/01:0.0000027755,E6432-AEPO|MEX|ST_3|Cluster_NA|2018/01/01:0.0019534440):0.0044973045,E6466-DAMO|MEX|ST_3|Cluster_NA|2018/01/01:0.0057344361):0.0299163216):0.0047609423):0.0040900694):0.0016340874):0.0014993910,((((CEC-19-0334|MEX|ST_1|Cluster_NA|2019/09/19:0.0137772078,CEC-22-9195|MEX|ST_2|Cluster_NA|2022/10/04:0.0199172647):0.0049147025,((((((CEC-19-0969|MEX|ST_1|Cluster_NA|2019/12/04:0.0121940888,CEC-21-4884|MEX|ST_1|Cluster_NA|2021/09/20:0.0105275935):0.0021502219,(((((CEC-19-1015|MEX|ST_1|Cluster_NA|2019/12/09:0.0016515105,CEC-21-2426|MEX|ST_1|Cluster_NA|2021/01/20:0.0034240146):0.0000080743,CEC-22-6168|MEX|ST_1|Cluster_NA|2022/01/18:0.0051954020):0.0088345474,CEC-20-1360|MEX|ST_2|Cluster_NA|2020/09/04:0.0172174220):0.0027807246,E1871-AGAC|MEX|ST_1|Cluster_NA|2015/01/01:0.0041897003):0.0021057878,E1000-REVC|MEX|ST_3|Cluster_NA|2013/01/01:0.0052356798):0.0053394505):0.0000082870,E0128-JRPP|MEX|ST_2|Cluster_NA|2011/01/01:0.0025545273):0.0005682351,E5428-JDTM|MEX|ST_1|Cluster_NA|2017/01/01:0.0069765003):0.0000027755,E5253-GECJ|MEX|ST_1|Cluster_NA|2017/01/01:0.0098200724):0.0016653813,(CEC-22-8646|MEX|ST_1|Cluster_NA|2022/08/17:0.0298878850,((E0148-EABP|MEX|ST_3|Cluster_NA|2011/01/01:0.0011571106,E0153-LSA|MEX|ST_3|Cluster_NA|2011/01/01:0.0054737902):0.0014328395,E0152-AA|MEX|ST_3|Cluster_NA|2011/01/01:0.0010582967):0.0050055202):0.0000064496):0.0030031636):0.0181834597,(((((KEXV01007639|BR|ST_NA|Cluster_NA|2014/01/01:0.0000027755,KY581384|BR|ST_NA|Cluster_NA|2014/01/01:0.0000027755):0.0186389365,(KEXV01007763|BR|ST_NA|Cluster_NA|2014/01/01:0.0000027755,KY581521|BR|ST_NA|Cluster_NA|2014/01/01:0.0000027755):0.0221810312):0.0069937264,(KEXV01037564|BR|ST_NA|Cluster_NA|2017/01/01:0.0283837282,KEXV01040188|BR|ST_NA|Cluster_NA|2017/01/01:0.0175573366):0.0051721536):0.0089604808,(((((((KU190487|CA|ST_NA|Cluster_NA|2011/01/01:0.0000027755,KU190504|CA|ST_NA|Cluster_NA|2011/01/01:0.0009865993):0.0016181009,KU190544|CA|ST_NA|Cluster_NA|2011/01/01:0.0073226992):0.0117631941,KU190632|CA|ST_NA|Cluster_NA|2012/01/01:0.0063822748):0.0053188129,(((KU190505|CA|ST_NA|Cluster_NA|2011/01/01:0.0112410633,(KU190518|CA|ST_NA|Cluster_NA|2011/01/01:0.0201954903,(KU190744|CA|ST_NA|Cluster_NA|2013/01/01:0.0046320751,KU190802|CA|ST_NA|Cluster_NA|2013/01/01:0.0048541266):0.0057722733):0.0030660790):0.0021381941,KU190669|CA|ST_NA|Cluster_NA|2012/01/01:0.0130024271):0.0033920169,(((KU190571|CA|ST_NA|Cluster_NA|2011/01/01:0.0000027755,KU190789|CA|ST_NA|Cluster_NA|2013/01/01:0.0079882524):0.0069701119,(((KU190573|CA|ST_NA|Cluster_NA|2011/01/01:0.0000078848,KU190821|CA|ST_NA|Cluster_NA|2013/01/01:0.0009791520):0.0105401331,KU190711|CA|ST_NA|Cluster_NA|2012/01/01:0.0012013331):0.0033082322,KU190592|CA|ST_NA|Cluster_NA|2011/01/01:0.0051822175):0.0073803284):0.0046385033,((KU190576|CA|ST_NA|Cluster_NA|2011/01/01:0.0000027755,KU190808|CA|ST_NA|Cluster_NA|2013/01/01:0.0012082227):0.0120309818,KU190735|CA|ST_NA|Cluster_NA|2013/01/01:0.0173143759):0.0016904879):0.0037058598):0.0000065826):0.0032405755,KU190723|CA|ST_NA|Cluster_NA|2012/01/01:0.0314521684):0.0018416014,KU190668|CA|ST_NA|Cluster_NA|2012/01/01:0.0117084854):0.0013897128,(KU190522|CA|ST_NA|Cluster_NA|2011/01/01:0.0055561322,KU190724|CA|ST_NA|Cluster_NA|2012/01/01:0.0122937846):0.0132755150):0.0074431305):0.0040929383,((KEXV01035509|BR|ST_NA|Cluster_NA|2015/01/01:0.0296793127,E2353-JFPB|MEX|ST_3|Cluster_NA|2015/01/01:0.0214457004):0.0039568914,(KY190205|US|ST_NA|Cluster_NA|2013/01/01:0.0332465435,(MH355002|US|ST_NA|Cluster_NA|2015/01/01:0.0115993133,E5086-EML|MEX|ST_3|Cluster_NA|2017/01/01:0.0136945684):0.0200776556):0.0033241460):0.0054365025):0.0026269425):0.0015811051,((((((CEC-19-0543|MEX|ST_2|Cluster_NA|2019/10/11:0.0038672954,CEC-20-0916|MEX|ST_1|Cluster_NA|2020/07/14:0.0044820407):0.0246313155,E6165-ALP|MEX|ST_3|Cluster_NA|2018/01/01:0.0417327770):0.0027395959,G-0331B|GUA|ST_NA|Cluster_NA|2011/01/01:0.0310881023):0.0034418700,((KF729930|US|ST_NA|Cluster_NA|2011/01/01:0.0032835620,KM358072|US|ST_NA|Cluster_NA|2011/01/01:0.0006997076):0.0215106576,E7172-RRR|MEX|ST_3|Cluster_NA|2018/01/01:0.0249400145):0.0022434592):0.0000067100,(((CEC-22-7955|MEX|ST_1|Cluster_NA|2022/06/15:0.0009884909,CEC-22-8177|MEX|ST_1|Cluster_NA|2022/07/04:0.0004351585):0.0151132607,(E4156-VCM|MEX|ST_3|Cluster_NA|2017/01/01:0.0049542459,E4157-JJOM|MEX|ST_3|Cluster_NA|2017/01/01:0.0012591978):0.0112139118):0.0195230467,MG942833|US|ST_NA|Cluster_NA|2013/01/01:0.0255859269):0.0059321332):0.0027314603,(((((CEC-20-0919|MEX|ST_2|Cluster_NA|2020/07/14:0.0010696789,(CEC-22-7675|MEX|ST_1|Cluster_NA|2022/05/25:0.0017736598,CEC-22-9288|MEX|ST_1|Cluster_NA|2022/10/13:0.0031016984):0.0006022553):0.0003606478,(CEC-20-1122|MEX|ST_1|Cluster_NA|2020/08/11:0.0007112575,(CEC-22-7480|MEX|ST_1|Cluster_NA|2022/05/12:0.0007236854,CEC-22-8030|MEX|ST_1|Cluster_NA|2022/06/21:0.0053905249):0.0000027755):0.0010686564):0.0017929032,CEC-21-4731|MEX|ST_1|Cluster_NA|2021/09/01:0.0064757859):0.0095578873,CEC-20-1471|MEX|ST_1|Cluster_NA|2020/09/18:0.0162885201):0.0095074422,((((KEXV01008251|BR|ST_NA|Cluster_NA|2014/01/01:0.0199003719,(KEXV01009097|BR|ST_NA|Cluster_NA|2015/01/01:0.0264121167,KEXV01038492|BR|ST_NA|Cluster_NA|2016/01/01:0.0161017921):0.0082791432):0.0061480601,((KEXV01039175|BR|ST_NA|Cluster_NA|2017/01/01:0.0202159274,KEXV01039650|BR|ST_NA|Cluster_NA|2017/01/01:0.0093329813):0.0050741953,KEXV01039414|BR|ST_NA|Cluster_NA|2017/01/01:0.0369127862):0.0136318853):0.0002992677,(MG943431|US|ST_NA|Cluster_NA|2015/01/01:0.0210569186,MH354913|US|ST_NA|Cluster_NA|2013/01/01:0.0282898800):0.0099033761):0.0000075542,MH353729|US|ST_NA|Cluster_NA|2011/01/01:0.0257738359):0.0025372824):0.0014053375):0.0048597709):0.0002453419):0.0010493060):0.0016148205,((((((((((CEC-19-0186|MEX|ST_2|Cluster_NA|2019/09/04:0.0049447702,(CEC-21-3622|MEX|ST_2|Cluster_NA|2021/05/13:0.0016750434,CEC-21-3623|MEX|ST_2|Cluster_NA|2021/05/13:0.0000027755):0.0037289739):0.0207956074,CEC-20-1071|MEX|ST_2|Cluster_NA|2020/08/04:0.0308648687):0.0163537978,((KEXV01034683|BR|ST_NA|Cluster_NA|2016/01/01:0.0398699397,KEXV01045731|BR|ST_NA|Cluster_NA|2017/01/01:0.0207716843):0.0187532093,MH354392|US|ST_NA|Cluster_NA|2013/01/01:0.0385064589):0.0023403046):0.0031398223,(((KEXV01034190|BR|ST_NA|Cluster_NA|2017/01/01:0.0267017963,KEXV01038103|BR|ST_NA|Cluster_NA|2017/01/01:0.0454106750):0.0000064503,KEXV01043932|BR|ST_NA|Cluster_NA|2016/01/01:0.0153631698):0.0135902927,((MH354566|US|ST_NA|Cluster_NA|2012/01/01:0.0174771117,MH354605|US|ST_NA|Cluster_NA|2012/01/01:0.0099950043):0.0074173179,E2951-AC|MEX|ST_3|Cluster_NA|2016/01/01:0.0157578838):0.0098755480):0.0016707545):0.0013152908,((KEXV01029363|BR|ST_NA|Cluster_NA|2015/01/01:0.0219942880,KEXV01043134|BR|ST_NA|Cluster_NA|2016/01/01:0.0358561172):0.0044605820,MH354824|US|ST_NA|Cluster_NA|2013/01/01:0.0195392303):0.0102274457):0.0000065215,((((KEXV01034133|BR|ST_NA|Cluster_NA|2017/01/01:0.0410097045,(MG942970|US|ST_NA|Cluster_NA|2014/01/01:0.0055558956,MG943019|US|ST_NA|Cluster_NA|2014/01/01:0.0115970151):0.0099501893):0.0124828883,(MH354510|US|ST_NA|Cluster_NA|2011/01/01:0.0192151738,MK580288|US|ST_NA|Cluster_NA|2017/01/01:0.0252805467):0.0080656588):0.0014441829,(KEXV01038803|BR|ST_NA|Cluster_NA|2016/01/01:0.0335761940,(KEXV01045593|BR|ST_NA|Cluster_NA|2017/01/01:0.0282344521,KY036798|US|ST_NA|Cluster_NA|2011/01/01:0.0141127779):0.0070054442):0.0024034765):0.0011517125,((KF701028|BR|ST_NA|Cluster_NA|2012/01/01:0.0302506000,MG942973|US|ST_NA|Cluster_NA|2014/01/01:0.0148104047):0.0066349103,(((MG942562|US|ST_NA|Cluster_NA|2012/01/01:0.0054169323,((MG943159|US|ST_NA|Cluster_NA|2014/01/01:0.0016271681,MG943399|US|ST_NA|Cluster_NA|2015/01/01:0.0016141575):0.0009690057,MG943165|US|ST_NA|Cluster_NA|2014/01/01:0.0041414126):0.0034118031):0.0008509818,MN971732|US|ST_NA|Cluster_NA|2017/01/01:0.0103011202):0.0081157644,MK922951|US|ST_NA|Cluster_NA|2018/01/01:0.0168735563):0.0153010399):0.0034129625):0.0000056389):0.0029227821,(((((CEC-19-0895|MEX|ST_2|Cluster_NA|2019/11/25:0.0085313490,E1965-CJA|MEX|ST_3|Cluster_NA|2015/01/01:0.0014557437):0.0062462406,MH354924|US|ST_NA|Cluster_NA|2013/01/01:0.0091513065):0.0033272594,KY579701|US|ST_NA|Cluster_NA|2012/01/01:0.0095567682):0.0132629408,(MG943012|US|ST_NA|Cluster_NA|2014/01/01:0.0092246170,MG943490|US|ST_NA|Cluster_NA|2016/01/01:0.0116289477):0.0209622147):0.0070285535,(MG942319|US|ST_NA|Cluster_NA|2012/01/01:0.0271163508,E0054-HCC|MEX|ST_3|Cluster_NA|2011/01/01:0.0347135324):0.0049397750):0.0049161016):0.0000061998,((CEC-21-4275|MEX|ST_2|Cluster_NA|2021/07/12:0.0391535309,((((CEC-21-5847|MEX|ST_1|Cluster_NA|2021/12/07:0.0198611139,E4232-JASP|MEX|ST_3|Cluster_NA|2017/01/01:0.0109303742):0.0014357499,E5816-AVA|MEX|ST_3|Cluster_NA|2018/01/01:0.0183474689):0.0043440181,E5226-GRJB|MEX|ST_3|Cluster_NA|2017/01/01:0.0159573243):0.0066785271,((((((E1717-GMG|MEX|ST_1|Cluster_NA|2014/01/01:0.0060275429,E4235-EFTC|MEX|ST_3|Cluster_NA|2017/01/01:0.0095729927):0.0005050268,((((E2209-JPR|MEX|ST_3|Cluster_NA|2015/01/01:0.0048200215,E7249-MUG|MEX|ST_3|Cluster_NA|2018/01/01:0.0079720853):0.0013163714,E7371-PS|MEX|ST_3|Cluster_NA|2018/01/01:0.0120434584):0.0018447510,E4544-OEMV|MEX|ST_3|Cluster_NA|2017/01/01:0.0048031893):0.0033029787,(E5974-LMHV|MEX|ST_3|Cluster_NA|2018/01/01:0.0097849185,E6846-JRVB|MEX|ST_3|Cluster_NA|2018/01/01:0.0079996404):0.0024504264):0.0019483861):0.0009209737,E7213-MAV|MEX|ST_3|Cluster_NA|2018/01/01:0.0131707162):0.0011275887,E4252-MERP|MEX|ST_3|Cluster_NA|2017/01/01:0.0092906953):0.0071932565,E3653-PJDL|MEX|ST_3|Cluster_NA|2017/01/01:0.0189889111):0.0033607711,E6730-JMG|MEX|ST_3|Cluster_NA|2018/01/01:0.0102056550):0.0000066047):0.0043340217):0.0142662369,(MG942345|US|ST_NA|Cluster_NA|2012/01/01:0.0258593278,MK580251|US|ST_NA|Cluster_NA|2017/01/01:0.0236680714):0.0042992485):0.0025945399):0.0003829521,((CEC-21-3592|MEX|ST_1|Cluster_NA|2021/05/10:0.0235307396,(((KJ680932|US|ST_NA|Cluster_NA|2012/01/01:0.0166353240,(MG943654|US|ST_NA|Cluster_NA|2016/01/01:0.0011251750,MK922867|US|ST_NA|Cluster_NA|2018/01/01:0.0000027755):0.0147014924):0.0025800516,MF456293|US|ST_NA|Cluster_NA|2011/01/01:0.0202128572):0.0034201584,MG942194|US|ST_NA|Cluster_NA|2011/01/01:0.0140114975):0.0174921136):0.0042804728,((MG800400|US|ST_NA|Cluster_NA|2011/01/01:0.0276330176,MH354413|US|ST_NA|Cluster_NA|2011/01/01:0.0303850649):0.0028648065,(KY035214|US|ST_NA|Cluster_NA|2012/01/01:0.0109065863,(KY035779|US|ST_NA|Cluster_NA|2011/01/01:0.0105278989,MH789627|US|ST_NA|Cluster_NA|2016/01/01:0.0018306876):0.0081322921):0.0237522974):0.0019931021):0.0043900405):0.0020256186,(((((KEXV01002476|BR|ST_NA|Cluster_NA|2015/01/01:0.0206041689,KX505583|US|ST_NA|Cluster_NA|2013/01/01:0.0260835491):0.0028873407,KY034895|US|ST_NA|Cluster_NA|2012/01/01:0.0137971069):0.0012492235,((KEXV01038794|BR|ST_NA|Cluster_NA|2016/01/01:0.0212013530,((MF456057|US|ST_NA|Cluster_NA|2011/01/01:0.0021792446,MF456434|US|ST_NA|Cluster_NA|2011/01/01:0.0010048966):0.0273890709,(KY035825|US|ST_NA|Cluster_NA|2011/01/01:0.0089030255,(MH789687|US|ST_NA|Cluster_NA|2016/01/01:0.0019374860,E3273-YTNP|MEX|ST_3|Cluster_NA|2017/01/01:0.0000027755):0.0087085371):0.0207904725):0.0011838104):0.0036683628,((MG943089|US|ST_NA|Cluster_NA|2014/01/01:0.0000065826,MK922881|US|ST_NA|Cluster_NA|2018/01/01:0.0040745783):0.0378398715,(MH354743|US|ST_NA|Cluster_NA|2013/01/01:0.0394668124,MK922700|US|ST_NA|Cluster_NA|2018/01/01:0.0097229719):0.0155426262):0.0069352055):0.0035961539):0.0007716551,(((KJ474481|PA|ST_NA|Cluster_NA|2012/01/01:0.0250626155,(MF455992|US|ST_NA|Cluster_NA|2012/01/01:0.0141123187,KY037032|US|ST_NA|Cluster_NA|2012/01/01:0.0057039445):0.0027316614):0.0201212714,((MG942799|US|ST_NA|Cluster_NA|2013/01/01:0.0162266497,MK922715|US|ST_NA|Cluster_NA|2018/01/01:0.0156186795):0.0172097117,(E2492-JCCV|MEX|ST_3|Cluster_NA|2015/01/01:0.0287155981,E3691-JFR|MEX|ST_3|Cluster_NA|2017/01/01:0.0351399597):0.0104053852):0.0026776634):0.0000077447,((((((((E2350-JDAE|MEX|ST_3|Cluster_NA|2015/01/01:0.0008365456,E3322-JLMO|MEX|ST_3|Cluster_NA|2017/01/01:0.0029600773):0.0114123115,E3903-VSAO|MEX|ST_3|Cluster_NA|2017/01/01:0.0084653024):0.0013939814,(E2446-RPS|MEX|ST_3|Cluster_NA|2015/01/01:0.0053256567,(((E3505-JEEH|MEX|ST_3|Cluster_NA|2017/01/01:0.0030751233,E6995-ERS|MEX|ST_3|Cluster_NA|2018/01/01:0.0089078070):0.0020302724,(E5357-EGVB|MEX|ST_3|Cluster_NA|2017/01/01:0.0050815074,E7489-FSCM|MEX|ST_3|Cluster_NA|2018/01/01:0.0168798264):0.0026569927):0.0000065826,((E5237-AAC|MEX|ST_3|Cluster_NA|2017/01/01:0.0112697947,E5762-MMP|MEX|ST_3|Cluster_NA|2017/01/01:0.0056560143):0.0031883940,E6945-LARC|MEX|ST_3|Cluster_NA|2018/01/01:0.0050222762):0.0000058386):0.0000027755):0.0000065826):0.0008894176,E7169-RLO|MEX|ST_3|Cluster_NA|2018/01/01:0.0050860096):0.0017896494,E6527-WMM|MEX|ST_3|Cluster_NA|2018/01/01:0.0099226078):0.0000065826,E3426-CIMP|MEX|ST_3|Cluster_NA|2017/01/01:0.0140668385):0.0036140205,E3602-KYGN|MEX|ST_3|Cluster_NA|2017/01/01:0.0143603347):0.0052505517,(E3760-LMEC|MEX|ST_3|Cluster_NA|2017/01/01:0.0202153261,E7075-MCG|MEX|ST_3|Cluster_NA|2018/01/01:0.0269478799):0.0065195700):0.0087739134):0.0002666878):0.0007449506,(((((((KEXV01045002|BR|ST_NA|Cluster_NA|2017/01/01:0.0234991520,E1008-SPC|MEX|ST_3|Cluster_NA|2013/01/01:0.0326592216):0.0048107789,MF456537|US|ST_NA|Cluster_NA|2011/01/01:0.0265736446):0.0028072140,(KEXV01045670|BR|ST_NA|Cluster_NA|2017/01/01:0.0185323033,MK922859|US|ST_NA|Cluster_NA|2018/01/01:0.0277199407):0.0027675211):0.0008500868,(KY579643|US|ST_NA|Cluster_NA|2011/01/01:0.0428400634,((E2780-MLU|MEX|ST_3|Cluster_NA|2016/01/01:0.0000027755,E2781-HBG|MEX|ST_3|Cluster_NA|2016/01/01:0.0000027755):0.0020373160,E3052-JAMA|MEX|ST_3|Cluster_NA|2016/01/01:0.0022672324):0.0266176056):0.0064450078):0.0000081826,MG943177|US|ST_NA|Cluster_NA|2014/01/01:0.0271539000):0.0013613502,((((KF384809|US|ST_NA|Cluster_NA|2011/01/01:0.0017323846,(KF384813|US|ST_NA|Cluster_NA|2011/01/01:0.0181801996,MF457135|US|ST_NA|Cluster_NA|2011/01/01:0.0168445732):0.0020535628):0.0015744329,(KF526261|US|ST_NA|Cluster_NA|2011/01/01:0.0148441922,MK580264|US|ST_NA|Cluster_NA|2017/01/01:0.0236840988):0.0033363122):0.0008089810,KF526228|US|ST_NA|Cluster_NA|2011/01/01:0.0249476514):0.0042344313,MG942567|US|ST_NA|Cluster_NA|2012/01/01:0.0154893861):0.0003596216):0.0006176729,((KF384799|US|ST_NA|Cluster_NA|2011/01/01:0.0199600888,KY579661|US|ST_NA|Cluster_NA|2012/01/01:0.0377155865):0.0033423373,OM208222|US|ST_NA|Cluster_NA|2019/01/01:0.0274818981):0.0009229613):0.0004379000):0.0050082405):0.0000056443):0.0003096848,(((((((((((CEC-19-0305|MEX|ST_1|Cluster_NA|2019/09/17:0.0098385874,(((CEC-21-2523|MEX|ST_1|Cluster_NA|2021/01/29:0.0023272092,(CEC-21-3885|MEX|ST_2|Cluster_NA|2021/06/04:0.0010200760,CEC-22-6742|MEX|ST_1|Cluster_NA|2022/03/10:0.0008739087):0.0019918751):0.0002037631,CEC-22-6743|MEX|ST_1|Cluster_NA|2022/03/10:0.0007218052):0.0105312714,CEC-21-5073|MEX|ST_2|Cluster_NA|2021/10/01:0.0109540222):0.0047295243):0.0057420343,(((((CEC-20-1167|MEX|ST_1|Cluster_NA|2020/08/14:0.0043290275,(CEC-20-1421|MEX|ST_1|Cluster_NA|2020/09/11:0.0000027755,CEC-21-3234|MEX|ST_1|Cluster_NA|2021/04/09:0.0036663135):0.0020587487):0.0076038105,(((CEC-21-2736|MEX|ST_1|Cluster_NA|2021/02/23:0.0003616611,CEC-21-3517|MEX|ST_1|Cluster_NA|2021/05/03:0.0060967106):0.0006738217,(CEC-22-8656|MEX|ST_1|Cluster_NA|2022/08/18:0.0000027755,CEC-22-9040|MEX|ST_1|Cluster_NA|2022/09/22:0.0003563047):0.0065876029):0.0029034904,CEC-22-8826|MEX|ST_1|Cluster_NA|2022/09/01:0.0126451787):0.0029572688):0.0010477723,E5152-DAAR|MEX|ST_1|Cluster_NA|2017/01/01:0.0059022461):0.0097233933,(CEC-21-4864|MEX|ST_1|Cluster_NA|2021/09/17:0.0034468301,CEC-22-8431|MEX|ST_1|Cluster_NA|2022/08/01:0.0028585726):0.0217360728):0.0032502161,((((((((((CEC-20-1428|MEX|ST_2|Cluster_NA|2020/09/14:0.0007279515,CEC-21-2910|MEX|ST_1|Cluster_NA|2021/03/08:0.0043622981):0.0039379790,CEC-22-7688|MEX|ST_2|Cluster_NA|2022/05/26:0.0055546635):0.0018057467,(CEC-21-3063|MEX|ST_1|Cluster_NA|2021/03/24:0.0058863554,CEC-22-9368|MEX|ST_1|Cluster_NA|2022/10/21:0.0026047428):0.0039760715):0.0017728433,E4128-DBD|MEX|ST_2|Cluster_NA|2017/01/01:0.0020795219):0.0007816804,(((CEC-21-3455|MEX|ST_2|Cluster_NA|2021/04/27:0.0003591443,CEC-21-3556|MEX|ST_2|Cluster_NA|2021/05/06:0.0032062478):0.0008594802,CEC-21-4513|MEX|ST_2|Cluster_NA|2021/08/09:0.0048762680):0.0048830361,CEC-22-9718|MEX|ST_2|Cluster_NA|2022/12/01:0.0048663488):0.0034286539):0.0055594083,CEC-21-5756|MEX|ST_1|Cluster_NA|2021/11/30:0.0054561327):0.0008003991,((CEC-20-2090|MEX|ST_1|Cluster_NA|2020/11/24:0.0000027755,CEC-21-5900|MEX|ST_1|Cluster_NA|2021/12/10:0.0036127495):0.0052236436,((CEC-21-3303|MEX|ST_1|Cluster_NA|2021/04/14:0.0011031729,CEC-22-9207|MEX|ST_1|Cluster_NA|2022/10/04:0.0061048555):0.0023124517,(CEC-21-3690|MEX|ST_2|Cluster_NA|2021/05/18:0.0040544853,(CEC-22-9161|MEX|ST_1|Cluster_NA|2022/09/30:0.0081491695,CEC-22-9728|MEX|ST_1|Cluster_NA|2022/12/01:0.0001922790):0.0051339116):0.0015155062):0.0025557959):0.0040823199):0.0008450743,CEC-22-9299|MEX|ST_1|Cluster_NA|2022/10/14:0.0024717159):0.0000078590,CEC-20-2243|MEX|ST_1|Cluster_NA|2020/12/07:0.0124791849):0.0035729954,(CEC-21-3005|MEX|ST_1|Cluster_NA|2021/03/18:0.0000027755,CEC-21-3006|MEX|ST_1|Cluster_NA|2021/03/18:0.0039105869):0.0152223300):0.0025836744):0.0012550199):0.0011490560,E5692-EIJR|MEX|ST_1|Cluster_NA|2017/01/01:0.0045372897):0.0181098952,MF457087|US|ST_NA|Cluster_NA|2012/01/01:0.0272682113):0.0056798530,(MG800407|US|ST_NA|Cluster_NA|2011/01/01:0.0112565344,MG942544|US|ST_NA|Cluster_NA|2012/01/01:0.0065521265):0.0082720267):0.0027605227,((CEC-22-9185|MEX|ST_1|Cluster_NA|2022/10/03:0.0070230159,MF457327|US|ST_NA|Cluster_NA|2015/01/01:0.0337862303):0.0043073340,(MF456466|US|ST_NA|Cluster_NA|2012/01/01:0.0238225890,(B-111-BT|BEL|ST_NA|Cluster_NA|2014/01/01:0.0305382432,E4325-UGL|MEX|ST_3|Cluster_NA|2017/01/01:0.0417523556):0.0048457927):0.0062874020):0.0047299271):0.0048824477,(((MF457014|US|ST_NA|Cluster_NA|2013/01/01:0.0321501635,((KY035019|US|ST_NA|Cluster_NA|2012/01/01:0.0108469410,((KY035901|US|ST_NA|Cluster_NA|2013/01/01:0.0107433007,KY036967|US|ST_NA|Cluster_NA|2011/01/01:0.0059121082):0.0014329471,MH789674|US|ST_NA|Cluster_NA|2016/01/01:0.0100340388):0.0000027755):0.0000646786,KY036361|US|ST_NA|Cluster_NA|2012/01/01:0.0064353194):0.0218596810):0.0000069840,KY036996|US|ST_NA|Cluster_NA|2011/01/01:0.0281319677):0.0055135588,MH354441|US|ST_NA|Cluster_NA|2011/01/01:0.0247044240):0.0040713675):0.0043412111,(((((CEC-22-6284|MEX|ST_2|Cluster_NA|2022/01/28:0.0051318564,E1305-IJM|MEX|ST_3|Cluster_NA|2013/01/01:0.0039032475):0.0295014232,KEXV01036853|BR|ST_NA|Cluster_NA|2016/01/01:0.0285938812):0.0044437922,KY190177|US|ST_NA|Cluster_NA|2012/01/01:0.0333413117):0.0029899860,KC470341|US|ST_NA|Cluster_NA|2011/01/01:0.0277382638):0.0000071404,((KEXV01034939|BR|ST_NA|Cluster_NA|2016/01/01:0.0196348223,(MF456838|US|ST_NA|Cluster_NA|2011/01/01:0.0254235894,MK580214|US|ST_NA|Cluster_NA|2016/01/01:0.0357871161):0.0050011252):0.0000056443,E0889-HSZ|MEX|ST_3|Cluster_NA|2013/01/01:0.0301035118):0.0040354836):0.0018469278):0.0000027755,(MF455757|US|ST_NA|Cluster_NA|2014/01/01:0.0147833654,(MF455797|US|ST_NA|Cluster_NA|2011/01/01:0.0235087527,MN467047|US|ST_NA|Cluster_NA|2016/01/01:0.0365337958):0.0030564233):0.0051603895):0.0013862653,((KEXV01045150|BR|ST_NA|Cluster_NA|2017/01/01:0.0290038825,MG942221|US|ST_NA|Cluster_NA|2011/01/01:0.0288571825):0.0000075626,(MF456109|US|ST_NA|Cluster_NA|2011/01/01:0.0130822006,((MF456590|US|ST_NA|Cluster_NA|2014/01/01:0.0035422047,MF456883|US|ST_NA|Cluster_NA|2011/01/01:0.0303044933):0.0079175995,MF456780|US|ST_NA|Cluster_NA|2015/01/01:0.0168157901):0.0044907992):0.0056128774):0.0020425476):0.0017718351,((((((((((((((CEC-19-0664|MEX|ST_1|Cluster_NA|2019/10/25:0.0029064441,CEC-21-3459|MEX|ST_2|Cluster_NA|2021/04/27:0.0010496107):0.0253262382,CEC-21-2527|MEX|ST_2|Cluster_NA|2021/02/02:0.0331365057):0.0049894534,(((CEC-20-1666|MEX|ST_2|Cluster_NA|2020/10/09:0.0213931137,(CEC-20-1986|MEX|ST_2|Cluster_NA|2020/11/11:0.0007623786,CEC-20-2261|MEX|ST_2|Cluster_NA|2020/12/11:0.0014850857):0.0095267661):0.0074160531,CEC-22-9286|MEX|ST_1|Cluster_NA|2022/10/13:0.0123918446):0.0071202961,CEC-22-5992|MEX|ST_2|Cluster_NA|2022/01/04:0.0117122502):0.0072532521):0.0138332468,MH354400|US|ST_NA|Cluster_NA|2011/01/01:0.0153185940):0.0014870844,(MG942343|US|ST_NA|Cluster_NA|2012/01/01:0.0341859755,E5899-JGD|MEX|ST_3|Cluster_NA|2018/01/01:0.0416277515):0.0069867281):0.0034755505,((CEC-21-4385|MEX|ST_1|Cluster_NA|2021/07/20:0.0233486668,(MG943033|US|ST_NA|Cluster_NA|2014/01/01:0.0007916560,MG943038|US|ST_NA|Cluster_NA|2014/01/01:0.0007892193):0.0261112734):0.0018392212,(KEXV01044709|BR|ST_NA|Cluster_NA|2016/01/01:0.0376769730,MH355149|US|ST_NA|Cluster_NA|2014/01/01:0.0323825344):0.0086438097):0.0021711558):0.0012811419,(((KEXV01008839|BR|ST_NA|Cluster_NA|2015/01/01:0.0498831047,KEXV01041836|BR|ST_NA|Cluster_NA|2017/01/01:0.0540208249):0.0056336182,(KY190188|US|ST_NA|Cluster_NA|2012/01/01:0.0029787288,MG942059|US|ST_NA|Cluster_NA|2011/01/01:0.0011278102):0.0328095555):0.0032430907,(MF455906|US|ST_NA|Cluster_NA|2011/01/01:0.0218282379,((E0871-MMJDC|MEX|ST_3|Cluster_NA|2013/01/01:0.0154465427,(E5131-VLV|MEX|ST_3|Cluster_NA|2017/01/01:0.0010786828,E6206-AERS|MEX|ST_3|Cluster_NA|2018/01/01:0.0048649651):0.0089468932):0.0036203081,E6219-EAGC|MEX|ST_3|Cluster_NA|2018/01/01:0.0104173723):0.0196140331):0.0004727395):0.0047440587):0.0029330606,(((KEXV01015461|BR|ST_NA|Cluster_NA|2015/01/01:0.0330824147,((KEXV01031827|BR|ST_NA|Cluster_NA|2017/01/01:0.0000066637,MW545362|BR|ST_NA|Cluster_NA|2018/01/01:0.0108265969):0.0111606169,KEXV01031861|BR|ST_NA|Cluster_NA|2017/01/01:0.0199441854):0.0225098148):0.0085785668,KR066147|BR|ST_NA|Cluster_NA|2012/01/01:0.0237950695):0.0023030929,(KEXV01032033|BR|ST_NA|Cluster_NA|2017/01/01:0.0232357001,KEXV01044764|BR|ST_NA|Cluster_NA|2016/01/01:0.0474858529):0.0117522800):0.0027308119):0.0027870259,MK922714|US|ST_NA|Cluster_NA|2018/01/01:0.0234350729):0.0019567333,((((CEC-22-9000|MEX|ST_1|Cluster_NA|2022/09/19:0.0245412634,(KEXV01033025|BR|ST_NA|Cluster_NA|2016/01/01:0.0409379196,H-0978-MJCO|HON|ST_NA|Cluster_NA|2014/01/01:0.0310520362):0.0079433241):0.0042278513,(KEXV01029369|BR|ST_NA|Cluster_NA|2015/01/01:0.0420636398,MG942671|US|ST_NA|Cluster_NA|2013/01/01:0.0200862250):0.0021467479):0.0020306002,((((KEXV01007085|BR|ST_NA|Cluster_NA|2014/01/01:0.0125363237,(KEXV01035010|BR|ST_NA|Cluster_NA|2017/01/01:0.0139634870,KEXV01035113|BR|ST_NA|Cluster_NA|2017/01/01:0.0379603884):0.0120868989):0.0123211630,(MF456133|US|ST_NA|Cluster_NA|2012/01/01:0.0206840632,E5227-ARA|MEX|ST_3|Cluster_NA|2017/01/01:0.0297594333):0.0080596136):0.0055298296,((KEXV01032653|BR|ST_NA|Cluster_NA|2017/01/01:0.0182282149,KEXV01032776|BR|ST_NA|Cluster_NA|2017/01/01:0.0108353484):0.0201624578,MG943048|US|ST_NA|Cluster_NA|2014/01/01:0.0299186190):0.0022604691):0.0007208443,(((((KEXV01015814|BR|ST_NA|Cluster_NA|2015/01/01:0.0000065826,KEXV01045794|BR|ST_NA|Cluster_NA|2017/01/01:0.0032202497):0.0235468488,KEXV01031838|BR|ST_NA|Cluster_NA|2017/01/01:0.0469648681):0.0067873101,(((((KEXV01029324|BR|ST_NA|Cluster_NA|2015/01/01:0.0077935617,KEXV01045597|BR|ST_NA|Cluster_NA|2017/01/01:0.0284901375):0.0061475872,(KEXV01031796|BR|ST_NA|Cluster_NA|2017/01/01:0.0121625076,KEXV01031943|BR|ST_NA|Cluster_NA|2017/01/01:0.0131377422):0.0025972684):0.0000079334,KEXV01031837|BR|ST_NA|Cluster_NA|2017/01/01:0.0240940925):0.0287383438,E4681-JCB|MEX|ST_3|Cluster_NA|2017/01/01:0.0292113398):0.0060639016,((KEXV01031193|BR|ST_NA|Cluster_NA|2015/01/01:0.0457116990,E4396-CFLR|MEX|ST_3|Cluster_NA|2017/01/01:0.0332429738):0.0064884434,KEXV01031695|BR|ST_NA|Cluster_NA|2017/01/01:0.0344897811):0.0013567310):0.0039836369):0.0023620200,((KEXV01016194|BR|ST_NA|Cluster_NA|2015/01/01:0.0346904398,KEXV01046160|BR|ST_NA|Cluster_NA|2017/01/01:0.0186786662):0.0059719785,(KEXV01043606|BR|ST_NA|Cluster_NA|2016/01/01:0.0189123738,KEXV01046733|BR|ST_NA|Cluster_NA|2017/01/01:0.0099633717):0.0145925329):0.0031102819):0.0008966567,(KEXV01035466|BR|ST_NA|Cluster_NA|2017/01/01:0.0145135113,KEXV01035561|BR|ST_NA|Cluster_NA|2016/01/01:0.0422502658):0.0064474372):0.0054971554):0.0012802016):0.0000079516,(MG942067|US|ST_NA|Cluster_NA|2011/01/01:0.0235259404,((((((MG942209|US|ST_NA|Cluster_NA|2011/01/01:0.0000027755,MN467193|US|ST_NA|Cluster_NA|2016/01/01:0.0030755333):0.0058930085,MG942945|US|ST_NA|Cluster_NA|2014/01/01:0.0008584513):0.0000065826,MG942662|US|ST_NA|Cluster_NA|2013/01/01:0.0043206751):0.0005281933,MG942707|US|ST_NA|Cluster_NA|2013/01/01:0.0070788513):0.0054387491,(((MG942237|US|ST_NA|Cluster_NA|2011/01/01:0.0000027755,MG942711|US|ST_NA|Cluster_NA|2013/01/01:0.0023945216):0.0007947352,(MG942821|US|ST_NA|Cluster_NA|2013/01/01:0.0000027755,MG943064|US|ST_NA|Cluster_NA|2014/01/01:0.0024004405):0.0000027755):0.0000080212,MG942873|US|ST_NA|Cluster_NA|2013/01/01:0.0040838935):0.0024941973):0.0022276539,(MG942484|US|ST_NA|Cluster_NA|2012/01/01:0.0000027755,MG943477|US|ST_NA|Cluster_NA|2015/01/01:0.0000027755):0.0034726993):0.0262472356):0.0012953584):0.0033448209):0.0016420505,((((((((((KEXV01007689|BR|ST_NA|Cluster_NA|2014/01/01:0.0000027755,KY581448|BR|ST_NA|Cluster_NA|2014/01/01:0.0000027755):0.0194305825,KEXV01044029|BR|ST_NA|Cluster_NA|2016/01/01:0.0317334473):0.0040704391,KEXV01044828|BR|ST_NA|Cluster_NA|2016/01/01:0.0242507764):0.0010908270,(KEXV01014479|BR|ST_NA|Cluster_NA|2014/01/01:0.0351192457,KEXV01016256|BR|ST_NA|Cluster_NA|2015/01/01:0.0185494517):0.0022863848):0.0045014356,(KEXV01044060|BR|ST_NA|Cluster_NA|2016/01/01:0.0169899213,KEXV01044061|BR|ST_NA|Cluster_NA|2016/01/01:0.0131531600):0.0141531029):0.0034392893,(((KEXV01007730|BR|ST_NA|Cluster_NA|2014/01/01:0.0000027755,KY581481|BR|ST_NA|Cluster_NA|2014/01/01:0.0000027755):0.0289557471,(KEXV01042960|BR|ST_NA|Cluster_NA|2016/01/01:0.0268857109,KEXV01046637|BR|ST_NA|Cluster_NA|2017/01/01:0.0424901399):0.0091612142):0.0057212221,(((((KEXV01009356|BR|ST_NA|Cluster_NA|2015/01/01:0.0222744891,(KEXV01040289|BR|ST_NA|Cluster_NA|2016/01/01:0.0151665779,KEXV01040497|BR|ST_NA|Cluster_NA|2016/01/01:0.0176818226):0.0051897747):0.0070055400,(KEXV01040825|BR|ST_NA|Cluster_NA|2016/01/01:0.0307054250,KEXV01041120|BR|ST_NA|Cluster_NA|2016/01/01:0.0214710868):0.0138152377):0.0170569677,KEXV01035705|BR|ST_NA|Cluster_NA|2017/01/01:0.0490820758):0.0042291289,KEXV01046583|BR|ST_NA|Cluster_NA|2017/01/01:0.0401422389):0.0000075966,(((KEXV01030850|BR|ST_NA|Cluster_NA|2015/01/01:0.0066031725,KEXV01038076|BR|ST_NA|Cluster_NA|2017/01/01:0.0185743984):0.0061275641,KM851186|BR|ST_NA|Cluster_NA|2012/01/01:0.0330720705):0.0020008928,(KEXV01037951|BR|ST_NA|Cluster_NA|2016/01/01:0.0102621272,KEXV01043348|BR|ST_NA|Cluster_NA|2016/01/01:0.0234022352):0.0045555284):0.0300502665):0.0043676162):0.0029230247):0.0018781288,(((((KX505734|US|ST_NA|Cluster_NA|2014/01/01:0.0104841990,G-0914|GUA|ST_NA|Cluster_NA|2013/01/01:0.0067864882):0.0084169963,(G-0927|GUA|ST_NA|Cluster_NA|2013/01/01:0.0227260102,G-1038|GUA|ST_NA|Cluster_NA|2013/01/01:0.0081932111):0.0049144155):0.0000059096,G-0679|GUA|ST_NA|Cluster_NA|2012/01/01:0.0242653536):0.0090616668,((G-0638|GUA|ST_NA|Cluster_NA|2012/01/01:0.0106649562,G-1478|GUA|ST_NA|Cluster_NA|2015/01/01:0.0082489281):0.0201182829,G-0808|GUA|ST_NA|Cluster_NA|2012/01/01:0.0217030180):0.0005434475):0.0007234553,(G-0578|GUA|ST_NA|Cluster_NA|2012/01/01:0.0080855773,G-0830|GUA|ST_NA|Cluster_NA|2012/01/01:0.0064988304):0.0141569741):0.0126689560):0.0046707382,((KEXV01035534|BR|ST_NA|Cluster_NA|2016/01/01:0.0517033945,KP688147|CU|ST_NA|Cluster_NA|2011/01/01:0.0247718748):0.0064611606,KEXV01046132|BR|ST_NA|Cluster_NA|2017/01/01:0.0270986735):0.0033820494):0.0045573402,(((KEXV01012599|BR|ST_NA|Cluster_NA|2015/01/01:0.0503761913,(((KEXV01036005|BR|ST_NA|Cluster_NA|2016/01/01:0.0151484428,KEXV01036043|BR|ST_NA|Cluster_NA|2016/01/01:0.0122422918):0.0000072444,KEXV01036289|BR|ST_NA|Cluster_NA|2017/01/01:0.0299649090):0.0284879703,KEXV01011594|BR|ST_NA|Cluster_NA|2015/01/01:0.0418987201):0.0052409867):0.0006349289,KEXV01034387|BR|ST_NA|Cluster_NA|2017/01/01:0.0478208584):0.0026199295,E7453-AATG|MEX|ST_3|Cluster_NA|2018/01/01:0.0211835991):0.0053267982):0.0007218479,((((KEXV01032678|BR|ST_NA|Cluster_NA|2017/01/01:0.0468176336,KEXV01035449|BR|ST_NA|Cluster_NA|2017/01/01:0.0109188899):0.0154918224,(KT998221|GF|ST_NA|Cluster_NA|2011/01/01:0.0322239896,(KY190145|US|ST_NA|Cluster_NA|2011/01/01:0.0000027755,MG171054|US|ST_NA|Cluster_NA|2012/01/01:0.0000027755):0.0221311272):0.0049003514):0.0000063509,(((E0366-CRR|MEX|ST_3|Cluster_NA|2012/01/01:0.0064671865,E2134-ARP|MEX|ST_3|Cluster_NA|2015/01/01:0.0076635583):0.0018873382,E1752-ARDA|MEX|ST_3|Cluster_NA|2014/01/01:0.0119302886):0.0031015508,E2665-VAV|MEX|ST_3|Cluster_NA|2015/01/01:0.0124352798):0.0222635517):0.0037377951,((KEXV01044659|BR|ST_NA|Cluster_NA|2016/01/01:0.0229746014,KY037201|US|ST_NA|Cluster_NA|2012/01/01:0.0301105118):0.0040310104,E2819-RFR|MEX|ST_1|Cluster_NA|2016/01/01:0.0286148492):0.0018070359):0.0035909831):0.0014673749):0.0007216351,MH354528|US|ST_NA|Cluster_NA|2011/01/01:0.0129774215):0.0021576108,((((((((CEC-21-5853|MEX|ST_1|Cluster_NA|2021/12/07:0.0254428645,(E3956-AJHV|MEX|ST_3|Cluster_NA|2017/01/01:0.0000027755,E4475-RRAD|MEX|ST_3|Cluster_NA|2017/01/01:0.0061984861):0.0186849956):0.0163693760,MF456471|US|ST_NA|Cluster_NA|2013/01/01:0.0268811979):0.0045741872,(KEXV01014849|BR|ST_NA|Cluster_NA|2014/01/01:0.0342809898,(MG942275|US|ST_NA|Cluster_NA|2011/01/01:0.0076145244,(MG943436|US|ST_NA|Cluster_NA|2015/01/01:0.0104623492,MG943484|US|ST_NA|Cluster_NA|2015/01/01:0.0069254406):0.0208653892):0.0076632369):0.0040433059):0.0019491948,(((KF384806|US|ST_NA|Cluster_NA|2011/01/01:0.0260927307,MF456602|US|ST_NA|Cluster_NA|2012/01/01:0.0255113609):0.0033145052,KY037050|US|ST_NA|Cluster_NA|2012/01/01:0.0218547484):0.0021696702,(E0751-ACL|MEX|ST_1|Cluster_NA|2012/01/01:0.0241322572,E6845-CEAL|MEX|ST_3|Cluster_NA|2018/01/01:0.0569713461):0.0018834218):0.0015174269):0.0000060833,((KC470356|US|ST_NA|Cluster_NA|2011/01/01:0.0329027189,MF456221|US|ST_NA|Cluster_NA|2014/01/01:0.0145711341):0.0067821542,MG942187|US|ST_NA|Cluster_NA|2011/01/01:0.0128062935):0.0000056389):0.0015623466,((KEXV01043290|BR|ST_NA|Cluster_NA|2016/01/01:0.0173544988,(KEXV01044900|BR|ST_NA|Cluster_NA|2017/01/01:0.0005055503,KEXV01045850|BR|ST_NA|Cluster_NA|2017/01/01:0.0096738119):0.0242128478):0.0089303045,((MF456091|US|ST_NA|Cluster_NA|2014/01/01:0.0178504680,MF456831|US|ST_NA|Cluster_NA|2011/01/01:0.0021442226):0.0158898465,MF456500|US|ST_NA|Cluster_NA|2012/01/01:0.0220049914):0.0163660338):0.0047363089):0.0025828423,((KY190173|US|ST_NA|Cluster_NA|2011/01/01:0.0104039589,((MG942011|US|ST_NA|Cluster_NA|2011/01/01:0.0094668585,(MG943372|US|ST_NA|Cluster_NA|2015/01/01:0.0059577227,(MG943703|US|ST_NA|Cluster_NA|2016/01/01:0.0101541879,MG943766|US|ST_NA|Cluster_NA|2016/01/01:0.0185695283):0.0015215604):0.0008925295):0.0005444838,MG942389|US|ST_NA|Cluster_NA|2012/01/01:0.0121401268):0.0027274522):0.0093596502,MG942123|US|ST_NA|Cluster_NA|2011/01/01:0.0197149050):0.0079960406):0.0001226228,((KEXV01042954|BR|ST_NA|Cluster_NA|2016/01/01:0.0545398080,E2946-JLG|MEX|ST_3|Cluster_NA|2016/01/01:0.0212064094):0.0083561576,N-119-LALF|NIC|ST_NA|Cluster_NA|2012/01/01:0.0264558538):0.0088515621):0.0016845774):0.0007681767,((((((((CEC-21-4917|MEX|ST_1|Cluster_NA|2021/09/22:0.0359135907,(E5128-GLE|MEX|ST_3|Cluster_NA|2017/01/01:0.0104225930,E5210-EMG|MEX|ST_3|Cluster_NA|2017/01/01:0.0134832563):0.0526559452):0.0076584537,((KEXV01038681|BR|ST_NA|Cluster_NA|2016/01/01:0.0169409458,KEXV01038744|BR|ST_NA|Cluster_NA|2016/01/01:0.0199577001):0.0084975511,(MG942030|US|ST_NA|Cluster_NA|2011/01/01:0.0095132531,MG943777|US|ST_NA|Cluster_NA|2016/01/01:0.0209101898):0.0215920601):0.0042488689):0.0022720334,((MK580267|US|ST_NA|Cluster_NA|2017/01/01:0.0428556363,E5665-GJRM|MEX|ST_1|Cluster_NA|2017/01/01:0.0358651923):0.0135389239,E1736-JLC|MEX|ST_1|Cluster_NA|2014/01/01:0.0259010812):0.0090850439):0.0034937711,(KEXV01040359|BR|ST_NA|Cluster_NA|2016/01/01:0.0275990784,(KEXV01045985|BR|ST_NA|Cluster_NA|2017/01/01:0.0011824662,KEXV01046508|BR|ST_NA|Cluster_NA|2017/01/01:0.0091223290):0.0175668797):0.0104697890):0.0026796779,((((KEXV01002528|BR|ST_NA|Cluster_NA|2015/01/01:0.0290920800,MN509107|BR|ST_NA|Cluster_NA|2014/01/01:0.0540934791):0.0045659826,(((((KEXV01006936|BR|ST_NA|Cluster_NA|2014/01/01:0.0306654581,KEXV01034827|BR|ST_NA|Cluster_NA|2016/01/01:0.0104732693):0.0058374985,(((KEXV01015219|BR|ST_NA|Cluster_NA|2014/01/01:0.0036939335,KEXV01034913|BR|ST_NA|Cluster_NA|2016/01/01:0.0236898437):0.0037210434,KEXV01034751|BR|ST_NA|Cluster_NA|2016/01/01:0.0192307025):0.0112699108,MK499372|BR|ST_NA|Cluster_NA|2015/01/01:0.0141199074):0.0030480657):0.0009655048,KEXV01035194|BR|ST_NA|Cluster_NA|2017/01/01:0.0171282346):0.0016241425,(KEXV01034868|BR|ST_NA|Cluster_NA|2016/01/01:0.0272291918,(KEXV01034912|BR|ST_NA|Cluster_NA|2016/01/01:0.0116272425,KEXV01044868|BR|ST_NA|Cluster_NA|2016/01/01:0.0083090628):0.0000065826):0.0029720936):0.0032979007,(KEXV01034652|BR|ST_NA|Cluster_NA|2016/01/01:0.0135469714,KEXV01034797|BR|ST_NA|Cluster_NA|2016/01/01:0.0030771340):0.0010509157):0.0092874559):0.0159908236,(((((G-0227|GUA|ST_NA|Cluster_NA|2011/01/01:0.0037693511,G-0501|GUA|ST_NA|Cluster_NA|2012/01/01:0.0030647030):0.0053059037,G-0953|GUA|ST_NA|Cluster_NA|2013/01/01:0.0104262590):0.0201411097,(G-0754|GUA|ST_NA|Cluster_NA|2012/01/01:0.0391792662,((G-1466|GUA|ST_NA|Cluster_NA|2015/01/01:0.0428597828,(G-1704|GUA|ST_NA|Cluster_NA|2016/01/01:0.0059663169,G-1711|GUA|ST_NA|Cluster_NA|2016/01/01:0.0000065826):0.0193529781):0.0038476411,G-1593|GUA|ST_NA|Cluster_NA|2015/01/01:0.0365787512):0.0000057122):0.0018916173):0.0007334393,G-1077|GUA|ST_NA|Cluster_NA|2013/01/01:0.0300495462):0.0041713371,G-1172|GUA|ST_NA|Cluster_NA|2014/01/01:0.0269872231):0.0125473154):0.0020792265,E6018-OGLC|MEX|ST_3|Cluster_NA|2018/01/01:0.0345903936):0.0019605976):0.0000077149,(((((KEXV01012491|BR|ST_NA|Cluster_NA|2015/01/01:0.0329726323,(MH354192|US|ST_NA|Cluster_NA|2011/01/01:0.0081281577,MH355524|US|ST_NA|Cluster_NA|2013/01/01:0.0080503270):0.0078816726):0.0056055748,((MF456581|US|ST_NA|Cluster_NA|2013/01/01:0.0222820496,MH354286|US|ST_NA|Cluster_NA|2014/01/01:0.0248151718):0.0076872677,((E1755-ECG|MEX|ST_3|Cluster_NA|2014/01/01:0.0226432335,(E2622-JAGS|MEX|ST_3|Cluster_NA|2015/01/01:0.0167609954,E3327-FRNA|MEX|ST_3|Cluster_NA|2017/01/01:0.0119959360):0.0071929270):0.0027648019,E3822-EJL|MEX|ST_3|Cluster_NA|2017/01/01:0.0124174055):0.0142803026):0.0015011110):0.0000065898,((((MG942439|US|ST_NA|Cluster_NA|2012/01/01:0.0026895274,MG942443|US|ST_NA|Cluster_NA|2012/01/01:0.0024303886):0.0256504733,MH789694|US|ST_NA|Cluster_NA|2016/01/01:0.0204854826):0.0014614480,H-0766-RMA|HON|ST_NA|Cluster_NA|2014/01/01:0.0410600059):0.0025886055,(((((B-129-TC|BEL|ST_NA|Cluster_NA|2015/01/01:0.0239108334,(G-0440|GUA|ST_NA|Cluster_NA|2011/01/01:0.0023061398,G-0441|GUA|ST_NA|Cluster_NA|2011/01/01:0.0073181468):0.0053942345):0.0035641840,(((G-0560|GUA|ST_NA|Cluster_NA|2012/01/01:0.0079730835,(G-1449|GUA|ST_NA|Cluster_NA|2015/01/01:0.0114410427,G-1770-EGEMG|GUA|ST_NA|Cluster_NA|2016/01/01:0.0087317842):0.0064659418):0.0099389665,(G-1113|GUA|ST_NA|Cluster_NA|2013/01/01:0.0056917516,G-1165|GUA|ST_NA|Cluster_NA|2014/01/01:0.0091374352):0.0042927664):0.0022603852,G-1009|GUA|ST_NA|Cluster_NA|2013/01/01:0.0069593352):0.0046046149):0.0000080312,(G-0444|GUA|ST_NA|Cluster_NA|2011/01/01:0.0152007812,G-1833-ALOG|GUA|ST_NA|Cluster_NA|2016/01/01:0.0255956897):0.0004817982):0.0062276227,G-1334|GUA|ST_NA|Cluster_NA|2014/01/01:0.0381372542):0.0041676532,((G-0105|GUA|ST_NA|Cluster_NA|2011/01/01:0.0142458816,G-0688|GUA|ST_NA|Cluster_NA|2012/01/01:0.0047922527):0.0061903055,(G-0665|GUA|ST_NA|Cluster_NA|2012/01/01:0.0100104890,G-1452|GUA|ST_NA|Cluster_NA|2015/01/01:0.0072945917):0.0160757737):0.0049059423):0.0101508157):0.0057169697):0.0003811476,(((KU190670|CA|ST_NA|Cluster_NA|2012/01/01:0.0093541183,MF455624|US|ST_NA|Cluster_NA|2011/01/01:0.0073146943):0.0112550576,MG942548|US|ST_NA|Cluster_NA|2012/01/01:0.0323155218):0.0025076069,KY034952|US|ST_NA|Cluster_NA|2012/01/01:0.0277886011):0.0015401035):0.0000065826,((KEXV01044979|BR|ST_NA|Cluster_NA|2017/01/01:0.0440235486,KEXV01046194|BR|ST_NA|Cluster_NA|2017/01/01:0.0248169780):0.0154731339,((KU190493|CA|ST_NA|Cluster_NA|2011/01/01:0.0132611444,MG942505|US|ST_NA|Cluster_NA|2012/01/01:0.0105221116):0.0035983987,((MF456047|US|ST_NA|Cluster_NA|2013/01/01:0.0135299474,MK580295|US|ST_NA|Cluster_NA|2017/01/01:0.0232403214):0.0022601597,(((MG942061|US|ST_NA|Cluster_NA|2011/01/01:0.0059723193,MK922871|US|ST_NA|Cluster_NA|2018/01/01:0.0036119887):0.0237425100,E5243-AOMH|MEX|ST_1|Cluster_NA|2017/01/01:0.0254820666):0.0046224897,((((((E0109-JADC|MEX|ST_3|Cluster_NA|2011/01/01:0.0009834303,(E0112-RCC|MEX|ST_3|Cluster_NA|2011/01/01:0.0000027755,E0113-DMB|MEX|ST_3|Cluster_NA|2011/01/01:0.0000027755):0.0000027755):0.0020681116,E0111-CJAT|MEX|ST_3|Cluster_NA|2011/01/01:0.0000065826):0.0187109157,E5914-ORGH|MEX|ST_3|Cluster_NA|2018/01/01:0.0207723977):0.0099375645,E6020-YRR|MEX|ST_3|Cluster_NA|2018/01/01:0.0173049373):0.0015564896,E5851-JRGA|MEX|ST_3|Cluster_NA|2018/01/01:0.0378546408):0.0000065961,(E3820-JDF|MEX|ST_3|Cluster_NA|2017/01/01:0.0005183877,E3823-MYGC|MEX|ST_3|Cluster_NA|2017/01/01:0.0033441161):0.0247587348):0.0131552730):0.0000056118):0.0041764065):0.0025164730):0.0008205904):0.0007969475):0.0000066287,(((KEXV01032383|BR|ST_NA|Cluster_NA|2016/01/01:0.0421077393,(KEXV01034215|BR|ST_NA|Cluster_NA|2016/01/01:0.0136214454,KF701032|BR|ST_NA|Cluster_NA|2012/01/01:0.0099700861):0.0088611637):0.0072684156,(MF456097|US|ST_NA|Cluster_NA|2012/01/01:0.0167842916,MF456698|US|ST_NA|Cluster_NA|2011/01/01:0.0265490794):0.0115314562):0.0019130628,(KEXV01034242|BR|ST_NA|Cluster_NA|2016/01/01:0.0549062686,MG800431|US|ST_NA|Cluster_NA|2012/01/01:0.0189666645):0.0142670908):0.0010585272):0.0017832831,((CEC-22-8769|MEX|ST_2|Cluster_NA|2022/08/26:0.0328542958,(KEXV01007655|BR|ST_NA|Cluster_NA|2015/01/01:0.0117286685,(KEXV01031662|BR|ST_NA|Cluster_NA|2016/01/01:0.0150114245,(KEXV01031742|BR|ST_NA|Cluster_NA|2017/01/01:0.0039324006,KEXV01031931|BR|ST_NA|Cluster_NA|2017/01/01:0.0102165167):0.0118209223):0.0067005916):0.0183027389):0.0096364348,((((((((KEXV01006928|BR|ST_NA|Cluster_NA|2014/01/01:0.0395579350,(KEXV01036552|BR|ST_NA|Cluster_NA|2016/01/01:0.0263171258,KEXV01036554|BR|ST_NA|Cluster_NA|2016/01/01:0.0049103342):0.0020469438):0.0028783729,KEXV01038879|BR|ST_NA|Cluster_NA|2016/01/01:0.0257470149):0.0012530458,KEXV01033372|BR|ST_NA|Cluster_NA|2016/01/01:0.0135598525):0.0084619750,(KEXV01038275|BR|ST_NA|Cluster_NA|2016/01/01:0.0315529390,KEXV01038280|BR|ST_NA|Cluster_NA|2016/01/01:0.0199440126):0.0006354060):0.0029091306,(((KEXV01033557|BR|ST_NA|Cluster_NA|2016/01/01:0.0052950491,KEXV01033558|BR|ST_NA|Cluster_NA|2016/01/01:0.0110067759):0.0112743461,KEXV01039826|BR|ST_NA|Cluster_NA|2017/01/01:0.0363246269):0.0026236120,KEXV01039173|BR|ST_NA|Cluster_NA|2017/01/01:0.0185055981):0.0016131889):0.0011330591,(KEXV01033713|BR|ST_NA|Cluster_NA|2017/01/01:0.0212667262,KEXV01046568|BR|ST_NA|Cluster_NA|2017/01/01:0.0190709353):0.0041095249):0.0012059964,((KEXV01034646|BR|ST_NA|Cluster_NA|2016/01/01:0.0312478627,KEXV01042575|BR|ST_NA|Cluster_NA|2017/01/01:0.0235797587):0.0103179657,KEXV01046238|BR|ST_NA|Cluster_NA|2017/01/01:0.0287194258):0.0053797945):0.0065160407,((((KY190166|US|ST_NA|Cluster_NA|2011/01/01:0.0037637563,KY036925|US|ST_NA|Cluster_NA|2012/01/01:0.0163492412):0.0222049938,MF456183|US|ST_NA|Cluster_NA|2011/01/01:0.0299242186):0.0034197008,MG942228|US|ST_NA|Cluster_NA|2011/01/01:0.0327997599):0.0036987555,(MF456381|US|ST_NA|Cluster_NA|2011/01/01:0.0149236724,(E3713-MRJ|MEX|ST_3|Cluster_NA|2017/01/01:0.0183458812,E7481-JEMO|MEX|ST_3|Cluster_NA|2018/01/01:0.0055870665):0.0144265781):0.0030941247):0.0015245903):0.0010507268):0.0000068432):0.0043097761):0.0006323813):0.0000078218):0.0004157236):0.0008270100):0.0003155179,(((((((((((CEC-19-0022|MEX|ST_1|Cluster_NA|2019/07/19:0.0037798386,CEC-20-1289|MEX|ST_2|Cluster_NA|2020/08/27:0.0019001969):0.0226742643,(CEC-19-0970|MEX|ST_1|Cluster_NA|2019/12/04:0.0410714532,(CEC-22-8046|MEX|ST_2|Cluster_NA|2022/06/22:0.0138873860,E6893-GA|MEX|ST_3|Cluster_NA|2018/01/01:0.0312147144):0.0108436817):0.0035861576):0.0028473081,(CEC-19-0853|MEX|ST_1|Cluster_NA|2019/11/20:0.0375071635,(CEC-22-6837|MEX|ST_2|Cluster_NA|2022/03/16:0.0288666055,(E1859-ASN|MEX|ST_1|Cluster_NA|2015/01/01:0.0014166553,G-1387|GUA|ST_NA|Cluster_NA|2015/01/01:0.0045195555):0.0237889973):0.0084677052):0.0026929562):0.0000080024,((CEC-19-0862|MEX|ST_1|Cluster_NA|2019/11/20:0.0155834034,((CEC-20-1398|MEX|ST_1|Cluster_NA|2020/09/10:0.0021793933,CEC-21-3541|MEX|ST_1|Cluster_NA|2021/05/06:0.0039272495):0.0013567256,CEC-21-2507|MEX|ST_1|Cluster_NA|2021/01/29:0.0059552131):0.0151342991):0.0104192068,(((CEC-21-3867|MEX|ST_1|Cluster_NA|2021/06/03:0.0012017111,CEC-22-6816|MEX|ST_2|Cluster_NA|2022/03/15:0.0115879810):0.0217247850,((KEXV01044052|BR|ST_NA|Cluster_NA|2016/01/01:0.0270717087,KEXV01045413|BR|ST_NA|Cluster_NA|2017/01/01:0.0336816191):0.0034610276,MG941958|US|ST_NA|Cluster_NA|2011/01/01:0.0239961370):0.0063093887):0.0013628065,E0877-LAVC|MEX|ST_3|Cluster_NA|2013/01/01:0.0293206722):0.0009036298):0.0038564541):0.0010809192,(((((CEC-19-0284|MEX|ST_1|Cluster_NA|2019/09/13:0.0006760619,CEC-20-1084|MEX|ST_2|Cluster_NA|2020/08/06:0.0004287330):0.0349981623,(KF729932|US|ST_NA|Cluster_NA|2011/01/01:0.0014431180,KM358081|US|ST_NA|Cluster_NA|2011/01/01:0.0000027755):0.0381331346):0.0069406806,((KEXV01038298|BR|ST_NA|Cluster_NA|2016/01/01:0.0160351934,((KEXV01038508|BR|ST_NA|Cluster_NA|2016/01/01:0.0336457704,KEXV01038663|BR|ST_NA|Cluster_NA|2016/01/01:0.0299633906):0.0075545289,(KEXV01038776|BR|ST_NA|Cluster_NA|2016/01/01:0.0198771534,KEXV01039136|BR|ST_NA|Cluster_NA|2017/01/01:0.0126691052):0.0081242325):0.0007836235):0.0065090309,((MG942325|US|ST_NA|Cluster_NA|2012/01/01:0.0049332952,MG942630|US|ST_NA|Cluster_NA|2013/01/01:0.0034768300):0.0132530328,(MK922751|US|ST_NA|Cluster_NA|2018/01/01:0.0000027755,MK922815|US|ST_NA|Cluster_NA|2018/01/01:0.0000027755):0.0107685769):0.0099258010):0.0026894214):0.0029721134,(((CEC-21-2775|MEX|ST_1|Cluster_NA|2021/02/25:0.0320484773,((E0171-AGR|MEX|ST_3|Cluster_NA|2011/01/01:0.0024680942,E1337-MNM|MEX|ST_3|Cluster_NA|2013/01/01:0.0115155163):0.0217372907,(E1017-RRR|MEX|ST_3|Cluster_NA|2013/01/01:0.0056862400,E1189-LFAB|MEX|ST_3|Cluster_NA|2013/01/01:0.0085349811):0.0086345305):0.0071913418):0.0052903385,(CEC-22-8299|MEX|ST_2|Cluster_NA|2022/07/13:0.0369276358,E1276-VMZG|MEX|ST_3|Cluster_NA|2013/01/01:0.0308236908):0.0073769774):0.0033779673,MF456947|US|ST_NA|Cluster_NA|2012/01/01:0.0273075608):0.0010987283):0.0007839295,(KEXV01038524|BR|ST_NA|Cluster_NA|2016/01/01:0.0166085245,KEXV01039678|BR|ST_NA|Cluster_NA|2017/01/01:0.0271688507):0.0013524529):0.0014068894):0.0019783534,(((((KEXV01029323|BR|ST_NA|Cluster_NA|2015/01/01:0.0220340064,(KEXV01035703|BR|ST_NA|Cluster_NA|2017/01/01:0.0129855737,MK499366|BR|ST_NA|Cluster_NA|2014/01/01:0.0200398804):0.0140192120):0.0020180195,KEXV01031560|BR|ST_NA|Cluster_NA|2016/01/01:0.0345831626):0.0094840287,KEXV01030935|BR|ST_NA|Cluster_NA|2015/01/01:0.0493473112):0.0000057134,MK169834|US|ST_NA|Cluster_NA|2018/01/01:0.0402655475):0.0054444883,(((E2984-JCL|MEX|ST_3|Cluster_NA|2016/01/01:0.0038140261,(E3560-JARN|MEX|ST_3|Cluster_NA|2017/01/01:0.0000027755,E6670-LGCK|MEX|ST_3|Cluster_NA|2018/01/01:0.0029659216):0.0115314699):0.0099069341,E7097-CRB|MEX|ST_3|Cluster_NA|2018/01/01:0.0078273436):0.0281871656,E7027-PRMT|MEX|ST_3|Cluster_NA|2018/01/01:0.0127482339):0.0196096603):0.0026782175):0.0035279915,((((((((CEC-19-0553|MEX|ST_1|Cluster_NA|2019/10/16:0.0045136440,(CEC-20-1667|MEX|ST_1|Cluster_NA|2020/10/09:0.0017035667,CEC-21-4641|MEX|ST_2|Cluster_NA|2021/08/20:0.0052102067):0.0098080689):0.0012450990,E1565-GGD|MEX|ST_1|Cluster_NA|2014/01/01:0.0030021775):0.0029570976,(CEC-21-4998|MEX|ST_1|Cluster_NA|2021/09/27:0.0020459022,CEC-22-9465|MEX|ST_1|Cluster_NA|2022/11/03:0.0000027755):0.0151822544):0.0131332338,MG943151|US|ST_NA|Cluster_NA|2014/01/01:0.0218004207):0.0099839145,KEXV01039531|BR|ST_NA|Cluster_NA|2017/01/01:0.0510235756):0.0048809363,H-0784-MZ|HON|ST_NA|Cluster_NA|2014/01/01:0.0256803838):0.0054834056,((((((CEC-20-1977|MEX|ST_1|Cluster_NA|2020/11/10:0.0176069663,(CEC-21-2862|MEX|ST_1|Cluster_NA|2021/03/05:0.0033013776,CEC-21-3024|MEX|ST_1|Cluster_NA|2021/03/22:0.0017255804):0.0219777403):0.0023480216,(CEC-22-6205|MEX|ST_1|Cluster_NA|2022/01/19:0.0163906025,E1090-EST|MEX|ST_3|Cluster_NA|2013/01/01:0.0128216270):0.0028087421):0.0002647498,((MH354995|US|ST_NA|Cluster_NA|2014/01/01:0.0141309134,E2645-JAPS|MEX|ST_3|Cluster_NA|2015/01/01:0.0106167640):0.0015252678,((((E0204-RAIC|MEX|ST_3|Cluster_NA|2012/01/01:0.0014597664,E0214-IRCT|MEX|ST_3|Cluster_NA|2012/01/01:0.0007180706):0.0091862483,(E0904-LGM|MEX|ST_3|Cluster_NA|2013/01/01:0.0046888704,E1723-EMP|MEX|ST_3|Cluster_NA|2014/01/01:0.0063196051):0.0112169160):0.0008580234,E2107-CPJ|MEX|ST_3|Cluster_NA|2015/01/01:0.0153041695):0.0016137151,(E1174-JEAA|MEX|ST_3|Cluster_NA|2013/01/01:0.0157056772,(E3175-MMB|MEX|ST_3|Cluster_NA|2017/01/01:0.0185025522,E6140-MGEV|MEX|ST_3|Cluster_NA|2018/01/01:0.0059427756):0.0083636017):0.0031155119):0.0007719043):0.0000079293):0.0170616417,KEXV01015739|BR|ST_NA|Cluster_NA|2015/01/01:0.0227024287):0.0049082165,E7058-ESM|MEX|ST_3|Cluster_NA|2018/01/01:0.0317846920):0.0031116133,MG943525|US|ST_NA|Cluster_NA|2016/01/01:0.0270669466):0.0007528752):0.0000027755,(E0623-RCB|MEX|ST_3|Cluster_NA|2012/01/01:0.0074089113,(E2512-MJVL|MEX|ST_3|Cluster_NA|2015/01/01:0.0265563360,(E2632-EAG|MEX|ST_1|Cluster_NA|2015/01/01:0.0207483832,E3088-OSA|MEX|ST_3|Cluster_NA|2016/01/01:0.0146915192):0.0260478503):0.0031764758):0.0113566693):0.0012913541):0.0021162684,(((((((CEC-19-0158|MEX|ST_2|Cluster_NA|2019/08/30:0.0387184362,(CEC-20-1118|MEX|ST_1|Cluster_NA|2020/08/11:0.0242655107,CEC-22-6269|MEX|ST_1|Cluster_NA|2022/01/27:0.0183795095):0.0158349434):0.0187437705,KEXV01016062|BR|ST_NA|Cluster_NA|2015/01/01:0.0437508481):0.0058353966,(((CEC-22-8298|MEX|ST_1|Cluster_NA|2022/07/13:0.0101904185,E5739-FJPG|MEX|ST_3|Cluster_NA|2017/01/01:0.0170625058):0.0056754666,E1932-YWAM|MEX|ST_3|Cluster_NA|2015/01/01:0.0062814524):0.0209032941,E6366-RACC|MEX|ST_3|Cluster_NA|2018/01/01:0.0213933248):0.0065791317):0.0005518237,((((((((CEC-21-4774|MEX|ST_1|Cluster_NA|2021/09/07:0.0219783178,E1945-ACH|MEX|ST_3|Cluster_NA|2015/01/01:0.0178147652):0.0200934354,KEXV01012362|BR|ST_NA|Cluster_NA|2015/01/01:0.0582487842):0.0000101880,KEXV01045923|BR|ST_NA|Cluster_NA|2017/01/01:0.0329508179):0.0000070980,(CEC-21-5762|MEX|ST_1|Cluster_NA|2021/12/01:0.0181619142,E3894-RCD|MEX|ST_3|Cluster_NA|2017/01/01:0.0131133249):0.0264152720):0.0031919191,(KEXV01036081|BR|ST_NA|Cluster_NA|2016/01/01:0.0458750303,MK580204|US|ST_NA|Cluster_NA|2017/01/01:0.0530997819):0.0107017299):0.0025422833,E6363-ELN|MEX|ST_3|Cluster_NA|2018/01/01:0.0516001957):0.0026675571,((((CEC-21-5867|MEX|ST_2|Cluster_NA|2021/12/08:0.0194412135,MG942400|US|ST_NA|Cluster_NA|2012/01/01:0.0057202311):0.0240981355,KEXV01034489|BR|ST_NA|Cluster_NA|2016/01/01:0.0476216854):0.0065973344,MF457114|US|ST_NA|Cluster_NA|2012/01/01:0.0278301063):0.0000080815,E6027-IYC|MEX|ST_3|Cluster_NA|2018/01/01:0.0297788631):0.0016880979):0.0000064444,E0843-RTR|MEX|ST_3|Cluster_NA|2013/01/01:0.0281661211):0.0028248978):0.0000057837,((((((KEXV01002641|BR|ST_NA|Cluster_NA|2015/01/01:0.0332562072,(KEXV01008782|BR|ST_NA|Cluster_NA|2015/01/01:0.0161704746,KEXV01032894|BR|ST_NA|Cluster_NA|2016/01/01:0.0020721709):0.0101193017):0.0118646540,MF455782|US|ST_NA|Cluster_NA|2011/01/01:0.0323124676):0.0019903999,KY037055|US|ST_NA|Cluster_NA|2012/01/01:0.0334333968):0.0042208742,(MK922685|US|ST_NA|Cluster_NA|2018/01/01:0.0296429370,(MT307906|US|ST_NA|Cluster_NA|2014/01/01:0.0000027755,MW062884|US|ST_NA|Cluster_NA|2018/01/01:0.0000027755):0.0264889192):0.0065458921):0.0019849194,((((MF455996|US|ST_NA|Cluster_NA|2015/01/01:0.0269358278,MG943242|US|ST_NA|Cluster_NA|2015/01/01:0.0296513647):0.0042859844,KY037016|US|ST_NA|Cluster_NA|2011/01/01:0.0369866397):0.0026898890,E0569-LZS|MEX|ST_3|Cluster_NA|2012/01/01:0.0154437642):0.0037753037,(((E1790-XBE|MEX|ST_3|Cluster_NA|2014/01/01:0.0000058298,E4203-MAPG|MEX|ST_3|Cluster_NA|2017/01/01:0.0104662191):0.0021032049,((E1934-LACM|MEX|ST_3|Cluster_NA|2015/01/01:0.0000027755,(E6047-LGDJ|MEX|ST_3|Cluster_NA|2018/01/01:0.0058572495,E6089-JIHC|MEX|ST_3|Cluster_NA|2018/01/01:0.0019212762):0.0000027755):0.0008135292,(E3736-CAMT|MEX|ST_3|Cluster_NA|2017/01/01:0.0065833351,E6982-AGYP|MEX|ST_3|Cluster_NA|2018/01/01:0.0000027755):0.0089461108):0.0037341268):0.0133378817,E2796-OJLY|MEX|ST_3|Cluster_NA|2016/01/01:0.0194335817):0.0185474059):0.0027150615):0.0038669353,(((KEXV01034441|BR|ST_NA|Cluster_NA|2017/01/01:0.0187924717,(KEXV01044544|BR|ST_NA|Cluster_NA|2016/01/01:0.0350628917,KEXV01046854|BR|ST_NA|Cluster_NA|2017/01/01:0.0234165190):0.0060621512):0.0027097627,(KEXV01037207|BR|ST_NA|Cluster_NA|2017/01/01:0.0334850325,MG196745|US|ST_NA|Cluster_NA|2013/01/01:0.0332912784):0.0031658629):0.0038706574,(((MF456709|US|ST_NA|Cluster_NA|2014/01/01:0.0360033943,MH354322|US|ST_NA|Cluster_NA|2011/01/01:0.0315440234):0.0005260282,(((((MH352642|US|ST_NA|Cluster_NA|2011/01/01:0.0085892324,MH352883|US|ST_NA|Cluster_NA|2011/01/01:0.0065481528):0.0015346267,(((((MH353703|US|ST_NA|Cluster_NA|2013/01/01:0.0081271869,MH354784|US|ST_NA|Cluster_NA|2013/01/01:0.0207340541):0.0042822444,MH354105|US|ST_NA|Cluster_NA|2011/01/01:0.0316328291):0.0000071180,MH355119|US|ST_NA|Cluster_NA|2014/01/01:0.0241006057):0.0007431890,(MH354962|US|ST_NA|Cluster_NA|2014/01/01:0.0152488762,MH355195|US|ST_NA|Cluster_NA|2014/01/01:0.0179302359):0.0028612135):0.0008312601,MH354552|US|ST_NA|Cluster_NA|2012/01/01:0.0218509441):0.0000058590):0.0000065898,(MH352721|US|ST_NA|Cluster_NA|2014/01/01:0.0098943602,MH353644|US|ST_NA|Cluster_NA|2014/01/01:0.0156382259):0.0035472209):0.0016583367,((((MH352757|US|ST_NA|Cluster_NA|2014/01/01:0.0212784464,MH354495|US|ST_NA|Cluster_NA|2011/01/01:0.0112514399):0.0020425079,MH354820|US|ST_NA|Cluster_NA|2013/01/01:0.0192789426):0.0000068929,(((MH352831|US|ST_NA|Cluster_NA|2012/01/01:0.0102933880,MH353286|US|ST_NA|Cluster_NA|2011/01/01:0.0047924727):0.0015363841,MH355342|US|ST_NA|Cluster_NA|2013/01/01:0.0200444812):0.0010924415,((MH353165|US|ST_NA|Cluster_NA|2014/01/01:0.0114060896,MH355256|US|ST_NA|Cluster_NA|2015/01/01:0.0225724917):0.0059097858,(MH354074|US|ST_NA|Cluster_NA|2011/01/01:0.0106838961,(MH354098|US|ST_NA|Cluster_NA|2011/01/01:0.0301314432,MH354686|US|ST_NA|Cluster_NA|2014/01/01:0.0233059855):0.0028907504):0.0002932610):0.0000027755):0.0007192512):0.0000061350,((MH354080|US|ST_NA|Cluster_NA|2011/01/01:0.0249134618,MH354801|US|ST_NA|Cluster_NA|2013/01/01:0.0186497387):0.0016479037,MK580208|US|ST_NA|Cluster_NA|2017/01/01:0.0176099503):0.0025775976):0.0000063446):0.0014520928,((((MH352661|US|ST_NA|Cluster_NA|2011/01/01:0.0100976270,MH355303|US|ST_NA|Cluster_NA|2013/01/01:0.0129497819):0.0010358974,(MH352887|US|ST_NA|Cluster_NA|2015/01/01:0.0070259482,MH354201|US|ST_NA|Cluster_NA|2011/01/01:0.0147547079):0.0021108147):0.0000079251,MH355165|US|ST_NA|Cluster_NA|2014/01/01:0.0119469898):0.0007318311,MH353110|US|ST_NA|Cluster_NA|2014/01/01:0.0172850892):0.0000081308):0.0116070723):0.0000065826,(MK115381|US|ST_NA|Cluster_NA|2016/01/01:0.0369445602,MT308229|US|ST_NA|Cluster_NA|2016/01/01:0.0305338689):0.0039089342):0.0011221368):0.0021750553):0.0009448815):0.0017845331,((((((((((((CEC-21-3510|MEX|ST_1|Cluster_NA|2021/05/03:0.0028948729,E7268-DAJV|MEX|ST_3|Cluster_NA|2018/01/01:0.0029366838):0.0100387424,E2014-CART|MEX|ST_3|Cluster_NA|2015/01/01:0.0016449917):0.0000027755,E6644-LAER|MEX|ST_3|Cluster_NA|2018/01/01:0.0028704500):0.0053023755,((E3508-LATR|MEX|ST_3|Cluster_NA|2017/01/01:0.0028806192,(E3868-ZMTL|MEX|ST_3|Cluster_NA|2017/01/01:0.0038965345,E7482-MAGM|MEX|ST_3|Cluster_NA|2018/01/01:0.0000027755):0.0009550221):0.0000027755,E3527-IGM|MEX|ST_3|Cluster_NA|2017/01/01:0.0058057038):0.0031275222):0.0028721093,E6958-CEMM|MEX|ST_3|Cluster_NA|2018/01/01:0.0159698233):0.0050753505,((CEC-21-5227|MEX|ST_2|Cluster_NA|2021/10/14:0.0187153218,E5361-VMC|MEX|ST_3|Cluster_NA|2017/01/01:0.0185127082):0.0018104088,(E4036-JADG|MEX|ST_3|Cluster_NA|2017/01/01:0.0063373767,(E4509-GALL|MEX|ST_3|Cluster_NA|2017/01/01:0.0113335250,E7496-VMG|MEX|ST_3|Cluster_NA|2018/01/01:0.0081428802):0.0000062044):0.0120056307):0.0000076001):0.0045846910,E1961-SEJJ|MEX|ST_1|Cluster_NA|2015/01/01:0.0133375007):0.0046562355,E0691-CLC|MEX|ST_3|Cluster_NA|2012/01/01:0.0197415265):0.0071941252,(((E1225-EMH|MEX|ST_3|Cluster_NA|2013/01/01:0.0150737388,E3735-JLC|MEX|ST_3|Cluster_NA|2017/01/01:0.0130833065):0.0022345238,E2239-HSC|MEX|ST_3|Cluster_NA|2015/01/01:0.0149208486):0.0036082084,E2406-RCE|MEX|ST_3|Cluster_NA|2015/01/01:0.0213243976):0.0048009346):0.0016250976,(E3028-RVP|MEX|ST_3|Cluster_NA|2016/01/01:0.0070541167,E5947-AR|MEX|ST_3|Cluster_NA|2018/01/01:0.0246440073):0.0063800737):0.0174732585,(MH354976|US|ST_NA|Cluster_NA|2014/01/01:0.0270980364,E4209-DVF|MEX|ST_3|Cluster_NA|2017/01/01:0.0383317721):0.0050759455):0.0000032308,(KF384801|US|ST_NA|Cluster_NA|2011/01/01:0.0316106654,E2389-GAV|MEX|ST_3|Cluster_NA|2015/01/01:0.0277456180):0.0022129666):0.0041472600):0.0004043014,(((((((CEC-19-0302|MEX|ST_1|Cluster_NA|2019/09/17:0.0156479624,CEC-21-3485|MEX|ST_2|Cluster_NA|2021/04/29:0.0169633726):0.0102555278,E1555-CMV|MEX|ST_3|Cluster_NA|2014/01/01:0.0098952592):0.0010103809,(((CEC-20-1660|MEX|ST_1|Cluster_NA|2020/10/09:0.0056866465,CEC-21-2623|MEX|ST_1|Cluster_NA|2021/02/10:0.0035412734):0.0042208099,CEC-22-8051|MEX|ST_2|Cluster_NA|2022/06/23:0.0098694345):0.0139776763,(((CEC-21-2717|MEX|ST_1|Cluster_NA|2021/02/19:0.0009165591,CEC-21-2743|MEX|ST_1|Cluster_NA|2021/02/23:0.0006336139):0.0088558618,(CEC-21-3886|MEX|ST_1|Cluster_NA|2021/06/07:0.0010152389,CEC-21-4238|MEX|ST_1|Cluster_NA|2021/07/08:0.0045833097):0.0030822872):0.0233395234,((CEC-22-7428|MEX|ST_2|Cluster_NA|2022/05/09:0.0184944800,E5034-NPM|MEX|ST_1|Cluster_NA|2017/01/01:0.0088959193):0.0082318149,E1902-JGN|MEX|ST_1|Cluster_NA|2015/01/01:0.0108982455):0.0019666460):0.0028585437):0.0002656095):0.0240958183,(E4920-FDEG|MEX|ST_3|Cluster_NA|2017/01/01:0.0385637644,(G-1124|GUA|ST_NA|Cluster_NA|2013/01/01:0.0113084977,G-1317|GUA|ST_NA|Cluster_NA|2014/01/01:0.0168706529):0.0198189879):0.0022755855):0.0041706153,E0900-CHB|MEX|ST_3|Cluster_NA|2013/01/01:0.0239724354):0.0006517898,((CEC-20-1352|MEX|ST_1|Cluster_NA|2020/09/03:0.0371267522,KEXV01009014|BR|ST_NA|Cluster_NA|2015/01/01:0.0342143082):0.0043385769,((((CEC-20-1805|MEX|ST_1|Cluster_NA|2020/10/21:0.0054840984,(CEC-22-9429|MEX|ST_2|Cluster_NA|2022/10/27:0.0015338125,CEC-22-9430|MEX|ST_1|Cluster_NA|2022/10/27:0.0000497399):0.0053773354):0.0020068829,CEC-21-5500|MEX|ST_1|Cluster_NA|2021/11/09:0.0031202006):0.0294531475,KEXV01008638|BR|ST_NA|Cluster_NA|2015/01/01:0.0312170759):0.0052502619,(((KEXV01016027|BR|ST_NA|Cluster_NA|2015/01/01:0.0413140890,((((KEXV01029375|BR|ST_NA|Cluster_NA|2015/01/01:0.0414273652,KEXV01034669|BR|ST_NA|Cluster_NA|2016/01/01:0.0198633297):0.0107952763,MN528256|BR|ST_NA|Cluster_NA|2017/01/01:0.0298547172):0.0050704159,KEXV01040148|BR|ST_NA|Cluster_NA|2017/01/01:0.0330561058):0.0061465994,KEXV01042854|BR|ST_NA|Cluster_NA|2015/01/01:0.0231640031):0.0000067596):0.0051065358,(KEXV01039098|BR|ST_NA|Cluster_NA|2017/01/01:0.0356576490,(E3870-GDGA|MEX|ST_3|Cluster_NA|2017/01/01:0.0028643321,E3871-BRC|MEX|ST_3|Cluster_NA|2017/01/01:0.0015039590):0.0382755674):0.0062172208):0.0040733510,(KEXV01044614|BR|ST_NA|Cluster_NA|2016/01/01:0.0189233986,((((N-034-RMCV|NIC|ST_NA|Cluster_NA|2012/01/01:0.0168869222,(N-135-LACG|NIC|ST_NA|Cluster_NA|2013/01/01:0.0000027755,N-171-LACG|NIC|ST_NA|Cluster_NA|2013/01/01:0.0000027755):0.0199137163):0.0036737849,N-393-EECO|NIC|ST_NA|Cluster_NA|2016/01/01:0.0216803086):0.0028769038,N-237-WKM|NIC|ST_NA|Cluster_NA|2014/01/01:0.0183840260):0.0029211497,N-054-EJZ|NIC|ST_NA|Cluster_NA|2012/01/01:0.0155623868):0.0217256046):0.0053590992):0.0022659061):0.0036868821):0.0025689700):0.0010505536,((((((((((CEC-19-0378|MEX|ST_1|Cluster_NA|2019/09/25:0.0027078732,CEC-21-3133|MEX|ST_1|Cluster_NA|2021/03/30:0.0007116405):0.0000065826,(CEC-22-7042|MEX|ST_1|Cluster_NA|2022/04/01:0.0063757256,CEC-22-7431|MEX|ST_1|Cluster_NA|2022/05/09:0.0060880058):0.0057641906):0.0026482619,CEC-20-1121|MEX|ST_2|Cluster_NA|2020/08/11:0.0072982137):0.0000027755,E3861-RSR|MEX|ST_3|Cluster_NA|2017/01/01:0.0009588574):0.0249052851,(((((CEC-20-1917|MEX|ST_1|Cluster_NA|2020/11/03:0.0116276323,((CEC-21-4609|MEX|ST_2|Cluster_NA|2021/08/18:0.0074934968,CEC-22-7573|MEX|ST_2|Cluster_NA|2022/05/18:0.0074421469):0.0096913748,E7144-AUM|MEX|ST_1|Cluster_NA|2018/01/01:0.0152420461):0.0066865765):0.0018316492,((CEC-21-2383|MEX|ST_2|Cluster_NA|2021/01/15:0.0032647388,CEC-21-3124|MEX|ST_1|Cluster_NA|2021/03/29:0.0060772758):0.0014976659,(CEC-22-6932|MEX|ST_2|Cluster_NA|2022/03/25:0.0030087876,(CEC-22-7305|MEX|ST_2|Cluster_NA|2022/04/27:0.0035747763,CEC-22-8726|MEX|ST_1|Cluster_NA|2022/08/23:0.0025081367):0.0009007487):0.0042743307):0.0133053663):0.0003537130,((CEC-21-3437|MEX|ST_1|Cluster_NA|2021/04/26:0.0027310406,E1455-MFS|MEX|ST_1|Cluster_NA|2014/01/01:0.0041942850):0.0091606865,CEC-22-7620|MEX|ST_1|Cluster_NA|2022/05/20:0.0168848720):0.0000615190):0.0005956806,CEC-22-7523|MEX|ST_1|Cluster_NA|2022/05/16:0.0255479955):0.0043668061,(CEC-21-2530|MEX|ST_1|Cluster_NA|2021/02/02:0.0103347111,(CEC-21-5037|MEX|ST_2|Cluster_NA|2021/09/30:0.0000027755,CEC-21-5038|MEX|ST_2|Cluster_NA|2021/09/30:0.0007209600):0.0162328735):0.0089074994):0.0011095919):0.0087161159,E0521-HITP|MEX|ST_3|Cluster_NA|2012/01/01:0.0102209465):0.0000069560,CEC-21-2957|MEX|ST_2|Cluster_NA|2021/03/16:0.0192447238):0.0083640530,(((CEC-20-1389|MEX|ST_1|Cluster_NA|2020/09/08:0.0036419853,E4634-LGLY|MEX|ST_1|Cluster_NA|2017/01/01:0.0039273937):0.0019596584,CEC-20-1658|MEX|ST_1|Cluster_NA|2020/10/09:0.0045555257):0.0002880206,CEC-21-4076|MEX|ST_2|Cluster_NA|2021/06/22:0.0108266251):0.0332893629):0.0108151028,MF455894|US|ST_NA|Cluster_NA|2012/01/01:0.0600911214):0.0024009770,((((KEXV01029798|BR|ST_NA|Cluster_NA|2015/01/01:0.0397815215,KEXV01038476|BR|ST_NA|Cluster_NA|2016/01/01:0.0294184265):0.0087380299,KJ474428|PA|ST_NA|Cluster_NA|2012/01/01:0.0504456742):0.0036664346,E6749-ORSG|MEX|ST_3|Cluster_NA|2018/01/01:0.0279299302):0.0041450487,(KEXV01037419|BR|ST_NA|Cluster_NA|2017/01/01:0.0345981543,E4334-IGP|MEX|ST_3|Cluster_NA|2017/01/01:0.0326624684):0.0074319415):0.0010237848):0.0036924715):0.0028817920):0.0005028218):0.0004147660,((((((((((((((((((((CEC-19-0055|MEX|ST_1|Cluster_NA|2019/07/24:0.0042371380,CEC-21-3835|MEX|ST_1|Cluster_NA|2021/06/01:0.0064244114):0.0086436992,CEC-21-3678|MEX|ST_1|Cluster_NA|2021/05/18:0.0232925226):0.0097778382,((CEC-22-8937|MEX|ST_1|Cluster_NA|2022/09/09:0.0065702368,E3192-AJRB|MEX|ST_2|Cluster_NA|2017/01/01:0.0024962261):0.0039427880,E5878-ESJ|MEX|ST_3|Cluster_NA|2018/01/01:0.0125831063):0.0037760357):0.0018992531,CEC-21-4487|MEX|ST_1|Cluster_NA|2021/08/06:0.0308387502):0.0206395269,E6469-SISR|MEX|ST_3|Cluster_NA|2018/01/01:0.0419534179):0.0010751756,CEC-22-8716|MEX|ST_1|Cluster_NA|2022/08/23:0.0262008924):0.0012607008,((((((CEC-20-1317|MEX|ST_1|Cluster_NA|2020/09/01:0.0072038672,E7297-RBA|MEX|ST_3|Cluster_NA|2018/01/01:0.0087851177):0.0158666825,E5108-PGRS|MEX|ST_3|Cluster_NA|2017/01/01:0.0247818146):0.0015767538,CEC-21-4720|MEX|ST_1|Cluster_NA|2021/09/01:0.0216751435):0.0028235688,(((((CEC-21-2719|MEX|ST_1|Cluster_NA|2021/02/19:0.0000065898,CEC-22-7515|MEX|ST_1|Cluster_NA|2022/05/16:0.0035678043):0.0179339257,(((CEC-22-6373|MEX|ST_1|Cluster_NA|2022/02/04:0.0018656944,CEC-22-7667|MEX|ST_1|Cluster_NA|2022/05/23:0.0061746804):0.0021320369,CEC-22-9806|MEX|ST_1|Cluster_NA|2022/12/08:0.0003195269):0.0005395958,CEC-22-7967|MEX|ST_2|Cluster_NA|2022/06/15:0.0037495226):0.0122068807):0.0063353731,CEC-21-4217|MEX|ST_1|Cluster_NA|2021/07/06:0.0095489863):0.0057168105,CEC-22-7513|MEX|ST_1|Cluster_NA|2022/05/16:0.0247313011):0.0234211460,E0182-RRC|MEX|ST_3|Cluster_NA|2011/01/01:0.0190434738):0.0000055705):0.0008021750,CEC-22-8527|MEX|ST_1|Cluster_NA|2022/08/08:0.0230929236):0.0032776932,(E1956-ARMM|MEX|ST_1|Cluster_NA|2015/01/01:0.0200770457,E6096-MJMG|MEX|ST_3|Cluster_NA|2018/01/01:0.0230838364):0.0031985866):0.0009685455):0.0019160834,((E6406-RDMM|MEX|ST_3|Cluster_NA|2018/01/01:0.0317143274,E7200-LAPP|MEX|ST_3|Cluster_NA|2018/01/01:0.0159595322):0.0128817278,E7325-GARC|MEX|ST_3|Cluster_NA|2018/01/01:0.0357827402):0.0065576492):0.0000065961,(E2175-JERA|MEX|ST_3|Cluster_NA|2015/01/01:0.0151389704,((E4233-EJGC|MEX|ST_3|Cluster_NA|2017/01/01:0.0019373549,(E6541-SDPO|MEX|ST_3|Cluster_NA|2018/01/01:0.0028763762,E6628-IFL|MEX|ST_3|Cluster_NA|2018/01/01:0.0000027755):0.0009465691):0.0162342771,E5930-CMHR|MEX|ST_3|Cluster_NA|2018/01/01:0.0153567377):0.0033821436):0.0088849452):0.0000072294,((((KY190211|US|ST_NA|Cluster_NA|2014/01/01:0.0000027755,MG942956|US|ST_NA|Cluster_NA|2014/01/01:0.0000027755):0.0008005232,MG942817|US|ST_NA|Cluster_NA|2013/01/01:0.0000027755):0.0000027755,MK330095|US|ST_NA|Cluster_NA|2015/01/01:0.0024527179):0.0016005288,MG942984|US|ST_NA|Cluster_NA|2014/01/01:0.0000027755):0.0255075323):0.0031348320,(E4112-MGV|MEX|ST_3|Cluster_NA|2017/01/01:0.0079671979,E6801-LMBH|MEX|ST_3|Cluster_NA|2018/01/01:0.0302603011):0.0184522182):0.0067684658,(((((CEC-19-0617|MEX|ST_1|Cluster_NA|2019/10/22:0.0096077006,(((((E3242-MMG|MEX|ST_3|Cluster_NA|2017/01/01:0.0000027755,(E4191-JRJFM|MEX|ST_3|Cluster_NA|2017/01/01:0.0000027755,E6364-JCCM|MEX|ST_3|Cluster_NA|2018/01/01:0.0000027755):0.0028679600):0.0000065336,E7218-KUMB|MEX|ST_3|Cluster_NA|2018/01/01:0.0039059047):0.0058596796,(E3516-JARA|MEX|ST_3|Cluster_NA|2017/01/01:0.0038649053,E6270-JEPL|MEX|ST_3|Cluster_NA|2018/01/01:0.0039537291):0.0000027755):0.0028825934,E6272-FJIA|MEX|ST_3|Cluster_NA|2018/01/01:0.0049852331):0.0049354819,(((E3499-CLA|MEX|ST_3|Cluster_NA|2017/01/01:0.0009512060,E3500-JRMB|MEX|ST_3|Cluster_NA|2017/01/01:0.0000027755):0.0000027755,E6960-VCGC|MEX|ST_3|Cluster_NA|2018/01/01:0.0028681619):0.0119594530,E3589-MCL|MEX|ST_3|Cluster_NA|2017/01/01:0.0191991811):0.0060172856):0.0018621102):0.0020463965,E4817-IPS|MEX|ST_3|Cluster_NA|2017/01/01:0.0039743875):0.0020141542,E3275-ECN|MEX|ST_3|Cluster_NA|2017/01/01:0.0031699703):0.0230948850,E2090-FFCV|MEX|ST_1|Cluster_NA|2015/01/01:0.0142527577):0.0204640558,(MG942960|US|ST_NA|Cluster_NA|2014/01/01:0.0307578183,E6822-LJFC|MEX|ST_3|Cluster_NA|2018/01/01:0.0333700712):0.0022331736):0.0020746773):0.0015766283,((((((CEC-19-0415|MEX|ST_1|Cluster_NA|2019/10/02:0.0104056065,CEC-22-8569|MEX|ST_1|Cluster_NA|2022/08/11:0.0080053882):0.0033658642,((CEC-21-3445|MEX|ST_1|Cluster_NA|2021/04/26:0.0041996452,CEC-21-3637|MEX|ST_1|Cluster_NA|2021/05/13:0.0000065826):0.0104764129,CEC-21-4466|MEX|ST_2|Cluster_NA|2021/08/04:0.0068274892):0.0029922524):0.0014654574,(E4742-CAUR|MEX|ST_3|Cluster_NA|2017/01/01:0.0000027755,E4743-STC|MEX|ST_3|Cluster_NA|2017/01/01:0.0000027755):0.0180706926):0.0087452320,((((CEC-21-3822|MEX|ST_1|Cluster_NA|2021/05/31:0.0017505626,E6979-MAGP|MEX|ST_3|Cluster_NA|2018/01/01:0.0009635178):0.0042983922,((E6507-EGAL|MEX|ST_3|Cluster_NA|2018/01/01:0.0028633689,E7320-BEGP|MEX|ST_3|Cluster_NA|2018/01/01:0.0076880114):0.0010395674,(E6603-CELH|MEX|ST_3|Cluster_NA|2018/01/01:0.0033125277,E6604-CJJR|MEX|ST_3|Cluster_NA|2018/01/01:0.0008780189):0.0053956042):0.0010005675):0.0014184896,E7389-ODGG|MEX|ST_3|Cluster_NA|2018/01/01:0.0071268926):0.0094683398,CEC-22-6197|MEX|ST_1|Cluster_NA|2022/01/20:0.0140716623):0.0130494219):0.0068616092,E4307-EABM|MEX|ST_3|Cluster_NA|2017/01/01:0.0244656962):0.0128007467,((((CEC-20-1730|MEX|ST_1|Cluster_NA|2020/10/14:0.0007588938,CEC-22-7180|MEX|ST_1|Cluster_NA|2022/04/18:0.0027909263):0.0000065826,CEC-22-8337|MEX|ST_1|Cluster_NA|2022/07/15:0.0000027755):0.0006030652,CEC-21-3973|MEX|ST_1|Cluster_NA|2021/06/14:0.0052145638):0.0032230233,((CEC-20-1991|MEX|ST_1|Cluster_NA|2020/11/11:0.0007323070,CEC-21-5593|MEX|ST_1|Cluster_NA|2021/11/12:0.0008104222):0.0054168875,(CEC-21-3411|MEX|ST_1|Cluster_NA|2021/04/22:0.0003750142,CEC-21-4834|MEX|ST_1|Cluster_NA|2021/09/13:0.0046306287):0.0048553904):0.0035202411):0.0441663809):0.0136565591):0.0010057597,(E6972-AGFV|MEX|ST_3|Cluster_NA|2018/01/01:0.0478029828,E7367-EBG|MEX|ST_3|Cluster_NA|2018/01/01:0.0237672358):0.0046288566):0.0043392134,(E0023-EIGC|MEX|ST_2|Cluster_NA|2011/01/01:0.0302418481,(E4779-FJGM|MEX|ST_3|Cluster_NA|2017/01/01:0.0072209543,E7412-CAMC|MEX|ST_3|Cluster_NA|2018/01/01:0.0214328688):0.0266357945):0.0037422545):0.0091646170,(((KEXV01014562|BR|ST_NA|Cluster_NA|2014/01/01:0.0262849243,(KEXV01036246|BR|ST_NA|Cluster_NA|2017/01/01:0.0226559399,KEXV01044058|BR|ST_NA|Cluster_NA|2016/01/01:0.0297003371):0.0071161133):0.0070684085,MF457331|US|ST_NA|Cluster_NA|2015/01/01:0.0282932800):0.0030130169,((MF457110|US|ST_NA|Cluster_NA|2013/01/01:0.0254080806,MF457240|US|ST_NA|Cluster_NA|2015/01/01:0.0050778514):0.0127591086,(MG942490|US|ST_NA|Cluster_NA|2012/01/01:0.0042822294,MG943324|US|ST_NA|Cluster_NA|2015/01/01:0.0052431225):0.0200637386):0.0043902153):0.0000031707):0.0013381944,MF456734|US|ST_NA|Cluster_NA|2011/01/01:0.0164936059):0.0000063281,((CEC-21-2897|MEX|ST_1|Cluster_NA|2021/03/09:0.0445977516,((((((MH352790|US|ST_NA|Cluster_NA|2011/01/01:0.0000027755,MH355025|US|ST_NA|Cluster_NA|2014/01/01:0.0056983839):0.0000027755,MH354570|US|ST_NA|Cluster_NA|2013/01/01:0.0000027755):0.0076084159,((((MH354550|US|ST_NA|Cluster_NA|2011/01/01:0.0059750147,MH354643|US|ST_NA|Cluster_NA|2011/01/01:0.0102573210):0.0099189905,(MH354644|US|ST_NA|Cluster_NA|2011/01/01:0.0029563671,MH354813|US|ST_NA|Cluster_NA|2013/01/01:0.0038143166):0.0097987116):0.0000055855,(MH354702|US|ST_NA|Cluster_NA|2012/01/01:0.0039716300,((MH354971|US|ST_NA|Cluster_NA|2015/01/01:0.0000065826,MH355199|US|ST_NA|Cluster_NA|2015/01/01:0.0058269182):0.0103014218,MH355014|US|ST_NA|Cluster_NA|2014/01/01:0.0047955825):0.0053907255):0.0034894097):0.0000065898,(MH354604|US|ST_NA|Cluster_NA|2012/01/01:0.0017094816,MH355539|US|ST_NA|Cluster_NA|2011/01/01:0.0000027755):0.0133608441):0.0016614944):0.0030037175,MH352873|US|ST_NA|Cluster_NA|2013/01/01:0.0045303204):0.0057594922,MH354171|US|ST_NA|Cluster_NA|2011/01/01:0.0242635649):0.0065711257,MK922880|US|ST_NA|Cluster_NA|2018/01/01:0.0371380942):0.0096263431):0.0018759633,(((CEC-21-5674|MEX|ST_1|Cluster_NA|2021/11/25:0.0338133152,KEXV01030965|BR|ST_NA|Cluster_NA|2015/01/01:0.0324781710):0.0045761212,(KEXV01034508|BR|ST_NA|Cluster_NA|2016/01/01:0.0555495977,MG942363|US|ST_NA|Cluster_NA|2012/01/01:0.0320828238):0.0033252225):0.0024691399,((KEXV01008738|BR|ST_NA|Cluster_NA|2015/01/01:0.0268990917,KEXV01039672|BR|ST_NA|Cluster_NA|2017/01/01:0.0140276069):0.0145051979,OM207282|US|ST_NA|Cluster_NA|2019/01/01:0.0476257442):0.0038650634):0.0000069951):0.0034570371):0.0026793203,(((((((KEXV01033685|BR|ST_NA|Cluster_NA|2017/01/01:0.0156096770,KEXV01034541|BR|ST_NA|Cluster_NA|2016/01/01:0.0527104778):0.0419755480,KEXV01037712|BR|ST_NA|Cluster_NA|2016/01/01:0.0352929016):0.0000081079,KEXV01039864|BR|ST_NA|Cluster_NA|2016/01/01:0.0525406021):0.0078833848,(((E0012-MPGR|MEX|ST_3|Cluster_NA|2011/01/01:0.0105534448,E6370-DBF|MEX|ST_3|Cluster_NA|2018/01/01:0.0195066799):0.0028205749,(E6365-MGGM|MEX|ST_3|Cluster_NA|2018/01/01:0.0066771676,E6367-GEA|MEX|ST_3|Cluster_NA|2018/01/01:0.0027370587):0.0449791795):0.0011081937,E6635-MGF|MEX|ST_3|Cluster_NA|2018/01/01:0.0128128360):0.0178455221):0.0016023346,(P-513-VB|PAN|ST_NA|Cluster_NA|2015/01/01:0.0062576621,P-577-RR|PAN|ST_NA|Cluster_NA|2016/01/01:0.0029948904):0.0265821132):0.0030389578,(((MG941979|US|ST_NA|Cluster_NA|2011/01/01:0.0103723965,MG943285|US|ST_NA|Cluster_NA|2015/01/01:0.0226732331):0.0182927350,P-596-JB|PAN|ST_NA|Cluster_NA|2016/01/01:0.0289266540):0.0059130923,E7082-RHP|MEX|ST_3|Cluster_NA|2018/01/01:0.0237966453):0.0044089026):0.0000066124,MH352939|US|ST_NA|Cluster_NA|2011/01/01:0.0138251616):0.0032923181):0.0002033611,(((KEXV01015295|BR|ST_NA|Cluster_NA|2014/01/01:0.0274909063,KEXV01037597|BR|ST_NA|Cluster_NA|2017/01/01:0.0404708340):0.0024425101,(KU190534|CA|ST_NA|Cluster_NA|2011/01/01:0.0075897207,KU190631|CA|ST_NA|Cluster_NA|2012/01/01:0.0124101203):0.0154946617):0.0053535969,((((((KEXV01033940|BR|ST_NA|Cluster_NA|2016/01/01:0.0337595759,KEXV01035760|BR|ST_NA|Cluster_NA|2016/01/01:0.0118621152):0.0058414003,(MN528241|BR|ST_NA|Cluster_NA|2015/01/01:0.0097150516,MN528243|BR|ST_NA|Cluster_NA|2016/01/01:0.0066877170):0.0089677317):0.0133174238,MG943264|US|ST_NA|Cluster_NA|2015/01/01:0.0251717518):0.0040464796,(((((((((E0248-JAO|MEX|ST_3|Cluster_NA|2012/01/01:0.0114486767,E3080-RBSJ|MEX|ST_3|Cluster_NA|2016/01/01:0.0068237361):0.0005583886,E1423-JGS|MEX|ST_3|Cluster_NA|2014/01/01:0.0043767137):0.0000067088,((E1329-AMLC|MEX|ST_3|Cluster_NA|2013/01/01:0.0022967888,E3027-RJBT|MEX|ST_3|Cluster_NA|2016/01/01:0.0093224276):0.0017600978,E7074-MICL|MEX|ST_3|Cluster_NA|2018/01/01:0.0116726777):0.0056565827):0.0020482828,E1238-JAAC|MEX|ST_3|Cluster_NA|2013/01/01:0.0122389040):0.0080252253,E0968-RCS|MEX|ST_3|Cluster_NA|2013/01/01:0.0150376510):0.0107023134,(E5859-GAV|MEX|ST_3|Cluster_NA|2018/01/01:0.0097357481,E5860-JAS|MEX|ST_3|Cluster_NA|2018/01/01:0.0119336779):0.0156526912):0.0132099833,(G-0672|GUA|ST_NA|Cluster_NA|2012/01/01:0.0207650301,H-0415-NDOM|HON|ST_NA|Cluster_NA|2013/01/01:0.0380343370):0.0011388095):0.0118519063,(G-0785|GUA|ST_NA|Cluster_NA|2012/01/01:0.0021729860,G-1187|GUA|ST_NA|Cluster_NA|2014/01/01:0.0052191987):0.0264491507):0.0063258425,H-0708-JLLG|HON|ST_NA|Cluster_NA|2014/01/01:0.0368076727):0.0047335534):0.0010478863,((E0667-KMG|MEX|ST_3|Cluster_NA|2012/01/01:0.0060022831,E0788-ERC|MEX|ST_3|Cluster_NA|2013/01/01:0.0063307991):0.0262903478,((H-0840-EHRR|HON|ST_NA|Cluster_NA|2014/01/01:0.0017397785,N-345-CROS|NIC|ST_NA|Cluster_NA|2015/01/01:0.0026063788):0.0159248779,N-109-ROJC|NIC|ST_NA|Cluster_NA|2012/01/01:0.0201457122):0.0171102369):0.0052999214):0.0003114902,((KY036420|US|ST_NA|Cluster_NA|2013/01/01:0.0239710302,E2821-AREC|MEX|ST_3|Cluster_NA|2016/01/01:0.0348963977):0.0083509418,(E0370-GAR|MEX|ST_3|Cluster_NA|2012/01/01:0.0191574449,E1881-ORC|MEX|ST_2|Cluster_NA|2015/01/01:0.0223914849):0.0019920865):0.0040994800):0.0000027755):0.0000065826):0.0012587009):0.0009554607,(((((((((((((((CEC-19-0125|MEX|ST_1|Cluster_NA|2019/08/28:0.0161968867,CEC-22-9055|MEX|ST_1|Cluster_NA|2022/09/23:0.0089133914):0.0249527908,CEC-22-6927|MEX|ST_1|Cluster_NA|2022/03/24:0.0374752874):0.0003131500,E2364-RAF|MEX|ST_1|Cluster_NA|2015/01/01:0.0147634542):0.0000056361,E0477-LASP|MEX|ST_1|Cluster_NA|2012/01/01:0.0145520818):0.0016759855,(((E1976-FACM|MEX|ST_3|Cluster_NA|2015/01/01:0.0030132391,(E1978-LFCD|MEX|ST_3|Cluster_NA|2015/01/01:0.0014804775,E2725-RRRS|MEX|ST_3|Cluster_NA|2015/01/01:0.0000027755):0.0013326888):0.0118545280,(E5298-MAA|MEX|ST_3|Cluster_NA|2017/01/01:0.0099071191,E6923-FCF|MEX|ST_3|Cluster_NA|2018/01/01:0.0086089904):0.0024289574):0.0131657549,E5852-MRMR|MEX|ST_3|Cluster_NA|2018/01/01:0.0204700272):0.0024743153):0.0000058945,((((((CEC-19-0464|MEX|ST_1|Cluster_NA|2019/10/07:0.0132577472,1859-SAH|MEX|ST_2|Cluster_NA|2011/01/01:0.0034003521):0.0034497497,CEC-21-4499|MEX|ST_1|Cluster_NA|2021/08/09:0.0296531989):0.0005832449,((((CEC-19-0894|MEX|ST_1|Cluster_NA|2019/11/22:0.0024723451,CEC-20-1929|MEX|ST_1|Cluster_NA|2020/11/05:0.0014577696):0.0036782049,(CEC-21-4747|MEX|ST_1|Cluster_NA|2021/09/02:0.0028215829,CEC-22-7183|MEX|ST_1|Cluster_NA|2022/04/18:0.0061391063):0.0003401241):0.0040632255,E0950-JIAV|MEX|ST_1|Cluster_NA|2013/01/01:0.0061069989):0.0021599704,(CEC-20-1575|MEX|ST_1|Cluster_NA|2020/09/30:0.0091783674,(CEC-21-2489|MEX|ST_1|Cluster_NA|2021/01/27:0.0041754543,(CEC-22-6602|MEX|ST_1|Cluster_NA|2022/02/25:0.0031508778,CEC-22-6603|MEX|ST_1|Cluster_NA|2022/02/25:0.0030008693):0.0010471453):0.0043428723):0.0055208279):0.0062068445):0.0047749175,(((((CEC-20-1035|MEX|ST_1|Cluster_NA|2020/07/30:0.0079555801,E3158-JAP|MEX|ST_1|Cluster_NA|2017/01/01:0.0052707940):0.0020654318,(CEC-21-2767|MEX|ST_2|Cluster_NA|2021/02/25:0.0031813273,CEC-22-7216|MEX|ST_2|Cluster_NA|2022/04/20:0.0059781798):0.0048181351):0.0096374165,(((((CEC-20-2077|MEX|ST_1|Cluster_NA|2020/11/23:0.0039917510,E4740-OACL|MEX|ST_1|Cluster_NA|2017/01/01:0.0009672949):0.0016391399,CEC-21-3851|MEX|ST_2|Cluster_NA|2021/06/02:0.0036203962):0.0003554416,CEC-21-4028|MEX|ST_1|Cluster_NA|2021/06/16:0.0058747166):0.0003200740,CEC-22-6534|MEX|ST_1|Cluster_NA|2022/02/18:0.0032871247):0.0063034986,E2476-AMR|MEX|ST_1|Cluster_NA|2015/01/01:0.0053185743):0.0040892539):0.0014840733,(((CEC-20-1276|MEX|ST_1|Cluster_NA|2020/08/27:0.0020128246,CEC-21-5072|MEX|ST_1|Cluster_NA|2021/10/01:0.0013566825):0.0062153630,((CEC-21-3901|MEX|ST_1|Cluster_NA|2021/06/08:0.0026282834,(CEC-21-4159|MEX|ST_1|Cluster_NA|2021/06/30:0.0000027755,(CEC-22-7966|MEX|ST_1|Cluster_NA|2022/06/15:0.0000027755,CEC-22-7997|MEX|ST_1|Cluster_NA|2022/06/17:0.0000027755):0.0029635317):0.0043916082):0.0028575789,CEC-22-9256|MEX|ST_1|Cluster_NA|2022/10/10:0.0011921842):0.0026757478):0.0037674334,E0512-LGZ|MEX|ST_1|Cluster_NA|2012/01/01:0.0109745147):0.0019729792):0.0024542043,CEC-22-7379|MEX|ST_1|Cluster_NA|2022/05/04:0.0158745421):0.0037606759):0.0020082454,((((E0585-MPP|MEX|ST_3|Cluster_NA|2012/01/01:0.0067487228,E1275-DGR|MEX|ST_3|Cluster_NA|2013/01/01:0.0023017913):0.0024590626,E2505-JCME|MEX|ST_3|Cluster_NA|2015/01/01:0.0044874506):0.0080729914,E3511-SJCN|MEX|ST_3|Cluster_NA|2017/01/01:0.0057505654):0.0073414859,(E0805-AAML|MEX|ST_3|Cluster_NA|2013/01/01:0.0085148986,E0806-ARC|MEX|ST_3|Cluster_NA|2013/01/01:0.0065363482):0.0045358334):0.0022436748):0.0000080856,((E0664-AJS|MEX|ST_3|Cluster_NA|2012/01/01:0.0022840653,E0677-JMJ|MEX|ST_3|Cluster_NA|2012/01/01:0.0052118201):0.0051946650,(E6225-EBA|MEX|ST_3|Cluster_NA|2018/01/01:0.0028055594,E6377-GDCF|MEX|ST_3|Cluster_NA|2018/01/01:0.0000027755):0.0249241087):0.0022610913):0.0000056389):0.0013034215,(((CEC-19-0434|MEX|ST_2|Cluster_NA|2019/10/02:0.0009337265,E6597-EASG|MEX|ST_3|Cluster_NA|2018/01/01:0.0000027755):0.0115760799,E5046-JFAS|MEX|ST_1|Cluster_NA|2017/01/01:0.0081668247):0.0229684180,((CEC-20-2029|MEX|ST_1|Cluster_NA|2020/11/13:0.0104263006,E5053-GAAJ|MEX|ST_1|Cluster_NA|2017/01/01:0.0026232082):0.0118401115,(CEC-22-9808|MEX|ST_1|Cluster_NA|2022/12/08:0.0074545645,(E2310-HIAB|MEX|ST_3|Cluster_NA|2015/01/01:0.0027425013,E5060-LEGG|MEX|ST_1|Cluster_NA|2017/01/01:0.0119179458):0.0021307417):0.0106451821):0.0071307192):0.0054801749):0.0000062923,((((CEC-19-1022|MEX|ST_1|Cluster_NA|2019/12/10:0.0030825606,CEC-20-1271|MEX|ST_1|Cluster_NA|2020/08/25:0.0007452498):0.0000027755,E5049-JME|MEX|ST_1|Cluster_NA|2017/01/01:0.0009486778):0.0168626214,CEC-21-5664|MEX|ST_2|Cluster_NA|2021/11/23:0.0230825003):0.0021430956,(CEC-20-1659|MEX|ST_1|Cluster_NA|2020/10/09:0.0092961119,CEC-21-2629|MEX|ST_1|Cluster_NA|2021/02/11:0.0177885365):0.0084975026):0.0032582762):0.0065837712,(CEC-21-4484|MEX|ST_2|Cluster_NA|2021/08/06:0.0251701632,E4122-AAMA|MEX|ST_3|Cluster_NA|2017/01/01:0.0298506406):0.0027767902):0.0124418633,(CEC-21-4077|MEX|ST_1|Cluster_NA|2021/06/22:0.0226075563,CEC-21-5062|MEX|ST_1|Cluster_NA|2021/10/01:0.0157899344):0.0173250583):0.0010306081,(CEC-21-4320|MEX|ST_1|Cluster_NA|2021/07/14:0.0290280727,((CEC-21-5589|MEX|ST_2|Cluster_NA|2021/11/18:0.0271333645,KEXV01032267|BR|ST_NA|Cluster_NA|2016/01/01:0.0368123801):0.0094182411,E5495-ERC|MEX|ST_3|Cluster_NA|2017/01/01:0.0287461565):0.0039245752):0.0023969650):0.0000058420,((((((((((((CEC-19-0205|MEX|ST_1|Cluster_324|2019/09/06:0.0020999126,(((((CEC-19-0483|MEX|ST_1|Cluster_324|2019/10/08:0.0007249047,((CEC-21-3094|MEX|ST_2|Cluster_324|2021/03/26:0.0000027755,CEC-21-4278|MEX|ST_1|Cluster_324|2021/07/12:0.0040671233):0.0007101067,CEC-21-5171|MEX|ST_1|Cluster_324|2021/10/11:0.0029041409):0.0003539233):0.0014502907,(CEC-21-3976|MEX|ST_1|Cluster_324|2021/06/14:0.0039708938,CEC-21-4353|MEX|ST_1|Cluster_324|2021/07/19:0.0014351416):0.0000027755):0.0000027755,(CEC-21-5554|MEX|ST_1|Cluster_324|2021/11/16:0.0007234624,CEC-22-9424|MEX|ST_1|Cluster_324|2022/10/27:0.0039253960):0.0008402409):0.0007945849,CEC-22-8085|MEX|ST_1|Cluster_324|2022/06/27:0.0017477592):0.0014326611,CEC-22-7589|MEX|ST_1|Cluster_324|2022/05/19:0.0030180008):0.0000066883):0.0032717045,(CEC-19-0491|MEX|ST_1|Cluster_324|2019/10/09:0.0014563890,CEC-19-0503|MEX|ST_1|Cluster_324|2019/10/09:0.0000065826):0.0033152699):0.0061721051,(CEC-20-1379|MEX|ST_1|Cluster_NA|2020/09/08:0.0150082526,CEC-22-6295|MEX|ST_1|Cluster_NA|2022/01/28:0.0223287884):0.0068739440):0.0018736233,CEC-21-3277|MEX|ST_1|Cluster_NA|2021/04/13:0.0212654083):0.0012140996,((E0051-GAQO|MEX|ST_1|Cluster_NA|2011/01/01:0.0008446004,E0052-BCC|MEX|ST_1|Cluster_NA|2011/01/01:0.0065964074):0.0078362241,E2856-JVR|MEX|ST_1|Cluster_NA|2016/01/01:0.0113959999):0.0039245413):0.0000069397,CEC-20-1090|MEX|ST_1|Cluster_NA|2020/08/07:0.0122707781):0.0007520718,((CEC-20-2233|MEX|ST_2|Cluster_NA|2020/12/08:0.0248620175,(CEC-21-4419|MEX|ST_1|Cluster_NA|2021/07/22:0.0027504560,(CEC-22-7450|MEX|ST_1|Cluster_NA|2022/05/10:0.0007201670,CEC-22-7646|MEX|ST_2|Cluster_NA|2022/05/24:0.0000065826):0.0053409776):0.0260213797):0.0006404165,(((CEC-21-4155|MEX|ST_1|Cluster_NA|2021/06/30:0.0000085011,CEC-22-8065|MEX|ST_1|Cluster_NA|2022/06/24:0.0085251176):0.0066235998,(E0644-ART|MEX|ST_1|Cluster_NA|2012/01/01:0.0083321166,E3387-RSVE|MEX|ST_1|Cluster_NA|2017/01/01:0.0074521902):0.0004867791):0.0031794130,E2934-JMVM|MEX|ST_3|Cluster_NA|2016/01/01:0.0116509983):0.0025915503):0.0000075542):0.0035518742,E1750-DJC|MEX|ST_1|Cluster_NA|2012/01/01:0.0040871261):0.0144483625,(CEC-19-0230|MEX|ST_1|Cluster_NA|2019/09/09:0.0223221057,(((CEC-20-1254|MEX|ST_2|Cluster_NA|2020/08/24:0.0181763806,(CEC-22-7772|MEX|ST_2|Cluster_NA|2022/06/01:0.0176922463,E4645-VAGV|MEX|ST_1|Cluster_NA|2017/01/01:0.0038882000):0.0005739142):0.0155070101,E4829-RJM|MEX|ST_3|Cluster_NA|2017/01/01:0.0427352351):0.0062433979,E7458-JGS|MEX|ST_3|Cluster_NA|2018/01/01:0.0245977203):0.0000057919):0.0032519887):0.0148438147,((CEC-21-5636|MEX|ST_2|Cluster_NA|2021/11/22:0.0031035088,CEC-22-8821|MEX|ST_1|Cluster_NA|2022/09/01:0.0054126133):0.0127416239,(CEC-21-5766|MEX|ST_2|Cluster_NA|2021/12/02:0.0107300258,CEC-22-8608|MEX|ST_2|Cluster_NA|2022/08/15:0.0143258631):0.0071139368):0.0301491568):0.0017070673,(E4533-JLMG|MEX|ST_3|Cluster_NA|2017/01/01:0.0347232639,E6011-RFH|MEX|ST_3|Cluster_NA|2018/01/01:0.0380808633):0.0102621500):0.0000077627,(((((((((((CEC-19-0870|MEX|ST_2|Cluster_NA|2019/11/21:0.0008166522,CEC-19-0880|MEX|ST_1|Cluster_NA|2019/11/22:0.0041244361):0.0063257703,(CEC-21-4302|MEX|ST_1|Cluster_NA|2021/07/12:0.0000065826,CEC-21-5760|MEX|ST_1|Cluster_NA|2021/12/01:0.0075212608):0.0009863379):0.0036335432,CEC-22-7635|MEX|ST_2|Cluster_NA|2022/05/23:0.0151313583):0.0113900216,CEC-21-4314|MEX|ST_2|Cluster_NA|2021/07/14:0.0189026532):0.0081346885,(E0359-AHT|MEX|ST_1|Cluster_NA|2012/01/01:0.0000027755,E0379-RAH|MEX|ST_1|Cluster_NA|2012/01/01:0.0000027755):0.0056801086):0.0021389573,((CEC-22-8545|MEX|ST_1|Cluster_NA|2022/08/10:0.0000027755,CEC-22-8583|MEX|ST_1|Cluster_NA|2022/08/12:0.0051670492):0.0173368439,E5552-CCM|MEX|ST_1|Cluster_NA|2017/01/01:0.0052651428):0.0053638502):0.0036300947,E6709-OBEP|MEX|ST_3|Cluster_NA|2018/01/01:0.0138337802):0.0000076818,((((CEC-20-1602|MEX|ST_1|Cluster_NA|2020/10/02:0.0119985402,(CEC-20-1618|MEX|ST_1|Cluster_NA|2020/10/06:0.0000065826,CEC-20-1984|MEX|ST_1|Cluster_NA|2020/11/11:0.0071952653):0.0030586150):0.0045798750,CEC-22-6455|MEX|ST_1|Cluster_NA|2022/02/14:0.0107102337):0.0129324410,E3191-EJGG|MEX|ST_1|Cluster_NA|2017/01/01:0.0072980868):0.0000066468,E6475-FBN|MEX|ST_3|Cluster_NA|2018/01/01:0.0186394120):0.0025101073):0.0160232760,(((((CEC-21-3067|MEX|ST_1|Cluster_NA|2021/03/24:0.0021845120,CEC-21-3078|MEX|ST_1|Cluster_NA|2021/03/25:0.0000027755):0.0070115409,CEC-21-3181|MEX|ST_2|Cluster_NA|2021/04/06:0.0067712096):0.0165487684,(E1283-JPM|MEX|ST_1|Cluster_NA|2013/01/01:0.0106378933,(((E1875-GLA|MEX|ST_3|Cluster_NA|2015/01/01:0.0046220766,E7377-GSM|MEX|ST_3|Cluster_NA|2018/01/01:0.0085864742):0.0128702019,E4106-AEFC|MEX|ST_3|Cluster_NA|2017/01/01:0.0064275850):0.0038128483,(E3922-EGF|MEX|ST_3|Cluster_NA|2017/01/01:0.0110266526,((E7019-DAGS|MEX|ST_3|Cluster_NA|2018/01/01:0.0105229578,E7497-RGM|MEX|ST_3|Cluster_NA|2018/01/01:0.0062679311):0.0019595693,E7162-SIVZ|MEX|ST_3|Cluster_NA|2018/01/01:0.0082414747):0.0052653481):0.0012108709):0.0010728884):0.0000078983):0.0210375458,(CEC-21-4215|MEX|ST_1|Cluster_NA|2021/07/06:0.0289694571,CEC-22-7117|MEX|ST_1|Cluster_NA|2022/04/07:0.0290203755):0.0149800733):0.0037151862,(CEC-21-4450|MEX|ST_1|Cluster_NA|2021/08/02:0.0333951309,E6355-IPL|MEX|ST_3|Cluster_NA|2018/01/01:0.0235977413):0.0068484616):0.0012917390):0.0000027755,MF457094|US|ST_NA|Cluster_NA|2011/01/01:0.0164021497):0.0000063354,((((CEC-20-0945|MEX|ST_1|Cluster_NA|2020/07/16:0.0113104288,E4433-CEPF|MEX|ST_3|Cluster_NA|2017/01/01:0.0079906877):0.0147492085,MG942373|US|ST_NA|Cluster_NA|2012/01/01:0.0215460122):0.0137533714,(E3960-KAER|MEX|ST_3|Cluster_NA|2017/01/01:0.0198626065,H-1295-ACM|HON|ST_NA|Cluster_NA|2015/01/01:0.0077467643):0.0226708175):0.0000061302,G-0172|GUA|ST_NA|Cluster_NA|2011/01/01:0.0244791015):0.0023792202):0.0009013030):0.0017690256):0.0000037232,(((((((E0976-AJA|MEX|ST_3|Cluster_NA|2013/01/01:0.0123082498,E1442-RVR|MEX|ST_3|Cluster_NA|2014/01/01:0.0095876867):0.0108013604,(E1574-RKO|MEX|ST_3|Cluster_NA|2014/01/01:0.0096715160,E7085-ACHC|MEX|ST_3|Cluster_NA|2018/01/01:0.0082632191):0.0109951392):0.0042431746,(E2597-SVG|MEX|ST_3|Cluster_NA|2015/01/01:0.0007726739,E2653-ZLCC|MEX|ST_3|Cluster_NA|2015/01/01:0.0091567782):0.0282368117):0.0000073274,E5512-SGGC|MEX|ST_3|Cluster_NA|2017/01/01:0.0146429544):0.0001015128,((E1193-EMC|MEX|ST_3|Cluster_NA|2013/01/01:0.0112082275,((E1194-DAPC|MEX|ST_3|Cluster_NA|2013/01/01:0.0051933530,E1240-EBV|MEX|ST_3|Cluster_NA|2013/01/01:0.0067882613):0.0000076803,(E1439-GSC|MEX|ST_3|Cluster_NA|2014/01/01:0.0037831274,E2651-AJBYP|MEX|ST_3|Cluster_NA|2015/01/01:0.0063963592):0.0038110067):0.0020679111):0.0102171328,(E2261-GRG|MEX|ST_3|Cluster_NA|2015/01/01:0.0146891723,E2472-HHG|MEX|ST_3|Cluster_NA|2015/01/01:0.0221425526):0.0021197448):0.0109821350):0.0063268950,(E1334-GMC|MEX|ST_3|Cluster_NA|2013/01/01:0.0096605549,E3186-RGTC|MEX|ST_3|Cluster_NA|2017/01/01:0.0146935071):0.0172555622):0.0026008163,((E4567-EATM|MEX|ST_3|Cluster_NA|2017/01/01:0.0033527482,E6099-FSG|MEX|ST_3|Cluster_NA|2018/01/01:0.0025980935):0.0312969717,E5332-MALM|MEX|ST_3|Cluster_NA|2017/01/01:0.0329496825):0.0051958714):0.0022033218):0.0000063886,(((((((((((CEC-19-0137|MEX|ST_2|Cluster_NA|2019/08/28:0.0074317841,((CEC-20-1128|MEX|ST_1|Cluster_NA|2020/08/12:0.0000027755,CEC-20-2088|MEX|ST_1|Cluster_NA|2020/11/23:0.0010933675):0.0003746437,(CEC-22-5950|MEX|ST_1|Cluster_NA|2022/01/03:0.0014849440,CEC-22-9646|MEX|ST_1|Cluster_NA|2022/11/23:0.0037069419):0.0003382081):0.0049830486):0.0012105103,CEC-22-9149|MEX|ST_1|Cluster_NA|2022/09/28:0.0044805992):0.0011543134,CEC-20-1243|MEX|ST_1|Cluster_NA|2020/08/21:0.0029951559):0.0016168148,E5667-EMS|MEX|ST_1|Cluster_NA|2017/01/01:0.0009428097):0.0183033352,((((CEC-19-0377|MEX|ST_1|Cluster_NA|2019/09/25:0.0160325161,((CEC-20-2011|MEX|ST_2|Cluster_NA|2020/11/12:0.0114840469,E6320-DARL|MEX|ST_3|Cluster_NA|2018/01/01:0.0090634238):0.0003590049,CEC-21-5276|MEX|ST_2|Cluster_NA|2021/10/19:0.0138992028):0.0031485522):0.0066694669,(((CEC-21-3744|MEX|ST_1|Cluster_NA|2021/05/21:0.0023677715,CEC-22-6594|MEX|ST_1|Cluster_NA|2022/02/24:0.0000065826):0.0021011484,CEC-21-4427|MEX|ST_1|Cluster_NA|2021/08/02:0.0013554669):0.0277990383,((CEC-21-5194|MEX|ST_2|Cluster_NA|2021/10/13:0.0023108258,CEC-22-7456|MEX|ST_1|Cluster_NA|2022/05/10:0.0048269726):0.0167243848,E2625-JEBT|MEX|ST_1|Cluster_NA|2015/01/01:0.0104336141):0.0021578181):0.0017939381):0.0012014114,CEC-20-1119|MEX|ST_1|Cluster_NA|2020/08/11:0.0135079265):0.0021801545,(((CEC-20-1144|MEX|ST_1|Cluster_NA|2020/08/13:0.0077862930,CEC-20-1267|MEX|ST_1|Cluster_NA|2020/08/25:0.0041951890):0.0130558970,(((CEC-20-2275|MEX|ST_1|Cluster_NA|2020/12/14:0.0102910339,CEC-21-4907|MEX|ST_1|Cluster_NA|2021/09/21:0.0152974640):0.0026504988,(CEC-21-2808|MEX|ST_1|Cluster_NA|2021/03/01:0.0010952566,CEC-22-5991|MEX|ST_1|Cluster_NA|2022/01/04:0.0060115086):0.0021815236):0.0045680902,(((CEC-21-2628|MEX|ST_1|Cluster_NA|2021/02/10:0.0000027755,CEC-21-3341|MEX|ST_1|Cluster_NA|2021/04/19:0.0038092409):0.0000065898,CEC-21-4676|MEX|ST_1|Cluster_NA|2021/08/25:0.0024773915):0.0022539138,CEC-22-8833|MEX|ST_2|Cluster_NA|2022/09/01:0.0020354639):0.0024411336):0.0033037393):0.0079899480,(CEC-21-5239|MEX|ST_1|Cluster_NA|2021/10/15:0.0211468372,CEC-22-8962|MEX|ST_1|Cluster_NA|2022/09/13:0.0182411128):0.0012949047):0.0138624225):0.0031514953):0.0067318953,((E3811-FJDL|MEX|ST_3|Cluster_NA|2017/01/01:0.0314162270,(E5962-EMS|MEX|ST_3|Cluster_NA|2018/01/01:0.0000027755,E5963-AHG|MEX|ST_3|Cluster_NA|2018/01/01:0.0052780979):0.0229798166):0.0058031770,E5471-SHR|MEX|ST_3|Cluster_NA|2017/01/01:0.0347175246):0.0096637456):0.0043683854,E1567-RSMC|MEX|ST_1|Cluster_NA|2014/01/01:0.0249167656):0.0029235873,((CEC-21-2367|MEX|ST_1|Cluster_NA|2021/01/13:0.0270622889,(E0006-DOSH|MEX|ST_2|Cluster_NA|2011/01/01:0.0037442002,E0008-ACH|MEX|ST_1|Cluster_NA|2011/01/01:0.0053565992):0.0125797493):0.0062512631,((E4074-YCL|MEX|ST_3|Cluster_NA|2017/01/01:0.0260081619,N-299-ENHA|NIC|ST_NA|Cluster_NA|2015/01/01:0.0150894920):0.0081686464,(E6215-JFGP|MEX|ST_3|Cluster_NA|2018/01/01:0.0182808467,E6295-LDMH|MEX|ST_3|Cluster_NA|2018/01/01:0.0080918852):0.0058351370):0.0060156596):0.0019267641):0.0012305534,(((((CEC-19-0936|MEX|ST_1|Cluster_NA|2019/11/28:0.0258219069,(MK922811|US|ST_NA|Cluster_NA|2018/01/01:0.0282676947,E3332-OAHC|MEX|ST_3|Cluster_NA|2017/01/01:0.0264810471):0.0033555550):0.0013800242,E5627-CSP|MEX|ST_3|Cluster_NA|2017/01/01:0.0246355380):0.0147367629,(E1612-ACMC|MEX|ST_3|Cluster_NA|2014/01/01:0.0149049174,E2768-FILG|MEX|ST_3|Cluster_NA|2016/01/01:0.0079670459):0.0285606060):0.0019933542,MF457123|US|ST_NA|Cluster_NA|2012/01/01:0.0306084618):0.0000081865,(((((CEC-20-1255|MEX|ST_1|Cluster_NA|2020/08/25:0.0034461274,CEC-22-5959|MEX|ST_1|Cluster_NA|2022/01/03:0.0103324825):0.0005522825,(CEC-21-4760|MEX|ST_1|Cluster_NA|2021/09/03:0.0190491458,((CEC-22-6745|MEX|ST_2|Cluster_NA|2022/03/10:0.0003626947,CEC-22-6749|MEX|ST_2|Cluster_NA|2022/03/10:0.0043242364):0.0040029809,CEC-22-9874|MEX|ST_2|Cluster_NA|2022/12/14:0.0027365948):0.0068526932):0.0094528025):0.0180546492,(MG942268|US|ST_NA|Cluster_NA|2011/01/01:0.0390321826,MK499367|BR|ST_NA|Cluster_NA|2014/01/01:0.0324664961):0.0033629573):0.0049504157,E2017-RFHA|MEX|ST_3|Cluster_NA|2015/01/01:0.0256461870):0.0027835941,(CEC-21-3477|MEX|ST_1|Cluster_NA|2021/04/28:0.0184151082,CEC-22-7818|MEX|ST_1|Cluster_NA|2022/06/03:0.0173273797):0.0187323842):0.0008971862):0.0008758652):0.0006955903,(((((CEC-19-0645|MEX|ST_1|Cluster_NA|2019/10/23:0.0175679257,E0688-MAFD|MEX|ST_1|Cluster_NA|2012/01/01:0.0143710450):0.0041096800,CEC-21-5126|MEX|ST_2|Cluster_NA|2021/10/07:0.0207550490):0.0031721328,(CEC-20-2056|MEX|ST_1|Cluster_NA|2020/11/18:0.0049260997,((CEC-21-3557|MEX|ST_2|Cluster_NA|2021/05/06:0.0000027755,E3496-IJVE|MEX|ST_1|Cluster_NA|2017/01/01:0.0000027755):0.0057436803,(CEC-21-3985|MEX|ST_1|Cluster_NA|2021/06/15:0.0098674416,CEC-21-4398|MEX|ST_1|Cluster_NA|2021/07/21:0.0086514209):0.0045556290):0.0011277404):0.0142716900):0.0154215130,((CEC-21-5761|MEX|ST_1|Cluster_NA|2021/12/01:0.0096848750,E7529-JDPL|MEX|ST_3|Cluster_NA|2019/01/01:0.0048211910):0.0143855371,CEC-22-8731|MEX|ST_1|Cluster_NA|2022/08/24:0.0129406685):0.0189225035):0.0015577223,(CEC-21-5050|MEX|ST_1|Cluster_NA|2021/09/30:0.0193743635,(MH355065|US|ST_NA|Cluster_NA|2015/01/01:0.0133434796,E0902-ROR|MEX|ST_3|Cluster_NA|2013/01/01:0.0130599732):0.0111267365):0.0033431105):0.0016888260):0.0010639360,((((((((CEC-19-0551|MEX|ST_1|Cluster_NA|2019/10/15:0.0157120681,CEC-20-0988|MEX|ST_1|Cluster_NA|2020/07/23:0.0350974434):0.0082317213,(CEC-20-2197|MEX|ST_2|Cluster_NA|2020/12/04:0.0012122551,CEC-20-2202|MEX|ST_2|Cluster_NA|2020/12/04:0.0081639309):0.0056608338):0.0067658536,E0705-JCMV|MEX|ST_1|Cluster_NA|2012/01/01:0.0188876721):0.0079235897,(CEC-21-2415|MEX|ST_1|Cluster_NA|2021/01/19:0.0007658031,CEC-22-6385|MEX|ST_2|Cluster_NA|2022/02/08:0.0014601464):0.0232694124):0.0143791026,KU190491|CA|ST_NA|Cluster_NA|2011/01/01:0.0293517958):0.0047589533,((CEC-19-0670|MEX|ST_1|Cluster_NA|2019/10/25:0.0307343383,(((CEC-21-2432|MEX|ST_1|Cluster_NA|2021/01/20:0.0058019563,CEC-21-3642|MEX|ST_1|Cluster_NA|2021/05/14:0.0137519832):0.0127736512,(E6417-ASM|MEX|ST_3|Cluster_NA|2018/01/01:0.0074631684,E6653-AAH|MEX|ST_3|Cluster_NA|2018/01/01:0.0058060573):0.0042110543):0.0008410519,E6645-DITG|MEX|ST_3|Cluster_NA|2018/01/01:0.0170067253):0.0012894089):0.0102186457,(MK580235|US|ST_NA|Cluster_NA|2017/01/01:0.0276451992,MN692149|US|ST_NA|Cluster_NA|2015/01/01:0.0339483244):0.0051717950):0.0013255505):0.0016898833,((CEC-21-2711|MEX|ST_2|Cluster_NA|2021/02/17:0.0333643605,(N-270-RALA|NIC|ST_NA|Cluster_NA|2014/01/01:0.0011863026,(N-407-SJG|NIC|ST_NA|Cluster_NA|2016/01/01:0.0009498966,N-408-RJBS|NIC|ST_NA|Cluster_NA|2016/01/01:0.0000027755):0.0067273113):0.0435466733):0.0092504436,((E0364-RGH|MEX|ST_3|Cluster_NA|2012/01/01:0.0094125348,E1628-JJR|MEX|ST_3|Cluster_NA|2014/01/01:0.0113838794):0.0227067452,E1010-CHA|MEX|ST_2|Cluster_NA|2013/01/01:0.0301328070):0.0061734977):0.0010634533):0.0000062684,((((((((CEC-19-0772|MEX|ST_1|Cluster_NA|2019/11/08:0.0220420682,(E3582-MCM|MEX|ST_3|Cluster_NA|2017/01/01:0.0037893243,E3786-JIPH|MEX|ST_3|Cluster_NA|2017/01/01:0.0140754409):0.0013842034):0.0004977599,CEC-21-3436|MEX|ST_1|Cluster_NA|2021/04/26:0.0098891843):0.0031448214,(((((CEC-21-4087|MEX|ST_2|Cluster_NA|2021/06/23:0.0051411904,E6989-JAOA|MEX|ST_3|Cluster_NA|2018/01/01:0.0009758631):0.0018678279,E3528-LCC|MEX|ST_3|Cluster_NA|2017/01/01:0.0040219564):0.0035951954,E3398-JCD|MEX|ST_3|Cluster_NA|2017/01/01:0.0124792944):0.0012850141,E5620-CCB|MEX|ST_3|Cluster_NA|2017/01/01:0.0117566116):0.0010624593,E6991-DMA|MEX|ST_3|Cluster_NA|2018/01/01:0.0063324899):0.0119578539):0.0014297062,(CEC-21-3255|MEX|ST_1|Cluster_NA|2021/04/12:0.0050379045,CEC-22-7208|MEX|ST_1|Cluster_NA|2022/04/20:0.0068206969):0.0229801918):0.0000070425,(((CEC-22-6112|MEX|ST_1|Cluster_NA|2022/01/13:0.0022908801,CEC-22-7173|MEX|ST_1|Cluster_NA|2022/04/18:0.0003877649):0.0123747712,E3580-ACR|MEX|ST_3|Cluster_NA|2017/01/01:0.0035438689):0.0037948886,((((CEC-22-8441|MEX|ST_2|Cluster_NA|2022/08/01:0.0055196562,E3363-JDH|MEX|ST_3|Cluster_NA|2017/01/01:0.0061955352):0.0096312885,((CEC-22-9875|MEX|ST_1|Cluster_NA|2022/12/15:0.0088205212,E6650-CICH|MEX|ST_3|Cluster_NA|2018/01/01:0.0047555087):0.0000066385,E3584-RBM|MEX|ST_3|Cluster_NA|2017/01/01:0.0009454730):0.0043810149):0.0005494726,E2199-NSF|MEX|ST_3|Cluster_NA|2015/01/01:0.0009530955):0.0015739130,E2224-EMCP|MEX|ST_1|Cluster_NA|2015/01/01:0.0082521899):0.0034319851):0.0093402182):0.0134617332,E4667-VLA|MEX|ST_3|Cluster_NA|2017/01/01:0.0327823250):0.0017010008,(KU190507|CA|ST_NA|Cluster_NA|2011/01/01:0.0030330520,KU190584|CA|ST_NA|Cluster_NA|2011/01/01:0.0000027755):0.0320555903):0.0057540782,(((((CEC-21-4293|MEX|ST_1|Cluster_NA|2021/07/13:0.0121922426,E5430-ECH|MEX|ST_3|Cluster_NA|2017/01/01:0.0291773820):0.0037226972,((CEC-21-5824|MEX|ST_1|Cluster_NA|2021/12/06:0.0049501127,E7351-GV|MEX|ST_3|Cluster_NA|2018/01/01:0.0000065826):0.0155446424,E3719-JCA|MEX|ST_3|Cluster_NA|2017/01/01:0.0188539056):0.0025657769):0.0000065898,E4585-EAM|MEX|ST_3|Cluster_NA|2017/01/01:0.0191546752):0.0120617530,(CEC-21-5565|MEX|ST_1|Cluster_NA|2021/11/17:0.0268848813,((E1969-JDML|MEX|ST_3|Cluster_NA|2015/01/01:0.0112552738,E4320-IUT|MEX|ST_3|Cluster_NA|2017/01/01:0.0097774158):0.0029475936,E5799-NST|MEX|ST_3|Cluster_NA|2017/01/01:0.0141593396):0.0059223995):0.0035186964):0.0052790400,CEC-22-9598|MEX|ST_1|Cluster_NA|2022/11/15:0.0235377671):0.0013027213):0.0029643754):0.0000027755):0.0000065826):0.0013541423,((KEXV01039496|BR|ST_NA|Cluster_NA|2017/01/01:0.0330479504,E0612-WACM|MEX|ST_3|Cluster_NA|2012/01/01:0.0320684350):0.0042472755,(E2338-SVV|MEX|ST_3|Cluster_NA|2015/01/01:0.0144920621,E6419-EJOT|MEX|ST_3|Cluster_NA|2018/01/01:0.0078689747):0.0107523324):0.0008537409):0.0037677004):0.0000065826,((((((((((((((CEC-19-0046|MEX|ST_2|Cluster_NA|2019/07/24:0.0173116443,(((CEC-20-1794|MEX|ST_2|Cluster_NA|2020/10/22:0.0000027755,CEC-22-7834|MEX|ST_2|Cluster_NA|2022/06/06:0.0018853952):0.0019400378,CEC-21-2769|MEX|ST_2|Cluster_NA|2021/02/25:0.0046069688):0.0107706999,CEC-22-8563|MEX|ST_2|Cluster_NA|2022/08/11:0.0080703788):0.0125652908):0.0023972540,(E2830-OMNO|MEX|ST_3|Cluster_NA|2016/01/01:0.0050142664,E5383-PIJL|MEX|ST_1|Cluster_NA|2017/01/01:0.0045008999):0.0016985096):0.0228655574,MF456890|US|ST_NA|Cluster_NA|2015/01/01:0.0533001676):0.0066409998,KEXV01042546|BR|ST_NA|Cluster_NA|2017/01/01:0.0407371154):0.0031254210,((((((CEC-19-0603|MEX|ST_1|Cluster_NA|2019/10/18:0.0194235373,((CEC-21-2981|MEX|ST_1|Cluster_NA|2021/03/17:0.0062994560,CEC-21-2982|MEX|ST_1|Cluster_NA|2021/03/17:0.0032369533):0.0032155628,CEC-21-3153|MEX|ST_1|Cluster_NA|2021/03/30:0.0120586853):0.0008679914):0.0078473686,CEC-20-0002|MEX|ST_2|Cluster_NA|2020/01/06:0.0175936217):0.0095308703,(CEC-19-0739|MEX|ST_1|Cluster_NA|2019/11/06:0.0068814340,CEC-20-1523|MEX|ST_1|Cluster_NA|2020/09/23:0.0013571171):0.0198685017):0.0076677903,((CEC-19-0615|MEX|ST_1|Cluster_NA|2019/10/18:0.0089878052,(((CEC-20-1560|MEX|ST_2|Cluster_NA|2020/09/29:0.0049423496,(((CEC-22-7189|MEX|ST_1|Cluster_NA|2022/04/19:0.0017991552,CEC-22-7206|MEX|ST_1|Cluster_NA|2022/04/20:0.0014427528):0.0056418064,CEC-22-9855|MEX|ST_1|Cluster_NA|2022/12/13:0.0059199867):0.0017524912,CEC-22-8339|MEX|ST_1|Cluster_NA|2022/07/18:0.0000065826):0.0008795574):0.0057876903,CEC-22-7076|MEX|ST_1|Cluster_NA|2022/04/05:0.0044471430):0.0000065961,CEC-21-3997|MEX|ST_2|Cluster_NA|2021/06/15:0.0037886431):0.0029670006):0.0122958832,(CEC-21-3875|MEX|ST_1|Cluster_NA|2021/06/03:0.0146090043,E5198-PTM|MEX|ST_1|Cluster_NA|2017/01/01:0.0000027755):0.0000068133):0.0193341049):0.0188760574,(((CEC-22-7272|MEX|ST_1|Cluster_NA|2022/04/26:0.0042959424,CEC-22-7277|MEX|ST_1|Cluster_NA|2022/04/26:0.0007189722):0.0061704059,E5682-JMA|MEX|ST_1|Cluster_NA|2017/01/01:0.0083319253):0.0398690654,(E4965-HNTL|MEX|ST_3|Cluster_NA|2017/01/01:0.0059399505,E7478-JDJMRC|MEX|ST_3|Cluster_NA|2018/01/01:0.0101091592):0.0366162343):0.0002890192):0.0013998018,MF457029|US|ST_NA|Cluster_NA|2012/01/01:0.0317124302):0.0051186319):0.0005553280,KEXV01016363|BR|ST_NA|Cluster_NA|2015/01/01:0.0209477356):0.0004102969,(KEXV01039684|BR|ST_NA|Cluster_NA|2017/01/01:0.0327931217,KEXV01043199|BR|ST_NA|Cluster_NA|2016/01/01:0.0295817369):0.0071173360):0.0006279974,(((((KEXV01012202|BR|ST_NA|Cluster_NA|2014/01/01:0.0393046246,KEXV01036336|BR|ST_NA|Cluster_NA|2017/01/01:0.0472946728):0.0052817068,KEXV01036603|BR|ST_NA|Cluster_NA|2017/01/01:0.0157083572):0.0046592094,KEXV01012214|BR|ST_NA|Cluster_NA|2014/01/01:0.0318371912):0.0074216901,KY036139|US|ST_NA|Cluster_NA|2011/01/01:0.0284139198):0.0073583579,((KEXV01015517|BR|ST_NA|Cluster_NA|2015/01/01:0.0463877674,KEXV01031545|BR|ST_NA|Cluster_NA|2016/01/01:0.0334005611):0.0056254390,((KEXV01031522|BR|ST_NA|Cluster_NA|2016/01/01:0.0113866492,KEXV01031657|BR|ST_NA|Cluster_NA|2016/01/01:0.0022439929):0.0506831183,KEXV01039954|BR|ST_NA|Cluster_NA|2017/01/01:0.0394225101):0.0057130915):0.0014027270):0.0030469534):0.0017043749,((((((((((((((CEC-19-0602|MEX|ST_1|Cluster_NA|2019/10/18:0.0022178947,CEC-20-1811|MEX|ST_1|Cluster_NA|2020/10/22:0.0117169791):0.0013378492,(E5618-APC|MEX|ST_3|Cluster_NA|2017/01/01:0.0000027755,E5643-GRN|MEX|ST_1|Cluster_NA|2017/01/01:0.0000027755):0.0028963800):0.0119381529,E1519-JJCM|MEX|ST_3|Cluster_NA|2014/01/01:0.0007280594):0.0000027755,(E0967-ADMC|MEX|ST_3|Cluster_NA|2013/01/01:0.0000027755,E0970-RALS|MEX|ST_3|Cluster_NA|2013/01/01:0.0007303297):0.0021860606):0.0000059040,E6137-MAC|MEX|ST_3|Cluster_NA|2018/01/01:0.0099922785):0.0159084606,E1512-CAAF|MEX|ST_3|Cluster_NA|2014/01/01:0.0110076443):0.0058893893,E6964-IACJ|MEX|ST_3|Cluster_NA|2018/01/01:0.0320531143):0.0007955629,((((((CEC-21-3392|MEX|ST_1|Cluster_NA|2021/04/21:0.0098046546,((CEC-21-4668|MEX|ST_1|Cluster_NA|2021/08/24:0.0010706975,(CEC-21-5061|MEX|ST_1|Cluster_NA|2021/10/01:0.0000027755,CEC-22-9093|MEX|ST_2|Cluster_NA|2022/09/26:0.0043232122):0.0003587119):0.0040160949,CEC-22-7650|MEX|ST_2|Cluster_NA|2022/05/24:0.0066536268):0.0044847574):0.0087532623,(CEC-22-9753|MEX|ST_1|Cluster_NA|2022/12/05:0.0120020184,E1638-OBA|MEX|ST_2|Cluster_NA|2014/01/01:0.0042815800):0.0042695448):0.0022449824,(E6534-LEIS|MEX|ST_3|Cluster_NA|2018/01/01:0.0041185425,E6854-JAFE|MEX|ST_3|Cluster_NA|2018/01/01:0.0290135272):0.0031725292):0.0140805369,((E4473-FJHP|MEX|ST_3|Cluster_NA|2017/01/01:0.0057747385,E5817-MPH|MEX|ST_3|Cluster_NA|2018/01/01:0.0019322909):0.0019399778,((E5900-AME|MEX|ST_3|Cluster_NA|2018/01/01:0.0072514281,E6429-FJPE|MEX|ST_3|Cluster_NA|2018/01/01:0.0386243449):0.0033696492,E6123-SAMC|MEX|ST_3|Cluster_NA|2018/01/01:0.0016364403):0.0010148932):0.0063708962):0.0028045444,(E3765-JSL|MEX|ST_3|Cluster_NA|2017/01/01:0.0031701077,(E7008-MCE|MEX|ST_3|Cluster_NA|2018/01/01:0.0050648120,E7426-JFIMR|MEX|ST_3|Cluster_NA|2018/01/01:0.0029076281):0.0028387052):0.0178248260):0.0019583863,(MG943699|US|ST_NA|Cluster_NA|2016/01/01:0.0211117354,E2717-IAMV|MEX|ST_3|Cluster_NA|2015/01/01:0.0167657117):0.0015084798):0.0000038531):0.0009441802,(E4543-RHG|MEX|ST_3|Cluster_NA|2017/01/01:0.0227531621,E6825-JAGC|MEX|ST_3|Cluster_NA|2018/01/01:0.0118347552):0.0140292526):0.0018114657,E6902-COAU|MEX|ST_3|Cluster_NA|2018/01/01:0.0153392854):0.0096273382,(((CEC-21-2361|MEX|ST_1|Cluster_NA|2021/01/13:0.0113573231,E7315-ISG|MEX|ST_3|Cluster_NA|2018/01/01:0.0091693520):0.0181319976,E4982-RTO|MEX|ST_3|Cluster_NA|2017/01/01:0.0384751320):0.0083428599,CEC-21-2865|MEX|ST_1|Cluster_NA|2021/03/05:0.0510693354):0.0003890454):0.0120714508,(MF456845|US|ST_NA|Cluster_NA|2012/01/01:0.0095801185,((MH352881|US|ST_NA|Cluster_NA|2011/01/01:0.0068309231,(MH353043|US|ST_NA|Cluster_NA|2011/01/01:0.0024617911,MH354853|US|ST_NA|Cluster_NA|2013/01/01:0.0050764390):0.0028986986):0.0208508770,MH354453|US|ST_NA|Cluster_NA|2013/01/01:0.0320874051):0.0027647413):0.0023138167):0.0021662862,KEXV01044831|BR|ST_NA|Cluster_NA|2016/01/01:0.0206771763):0.0015605685,(((CEC-22-8903|MEX|ST_1|Cluster_NA|2022/09/05:0.0418942614,((KF526298|US|ST_NA|Cluster_NA|2011/01/01:0.0215694764,MF456067|US|ST_NA|Cluster_NA|2013/01/01:0.0239687478):0.0109371700,(MF456212|US|ST_NA|Cluster_NA|2012/01/01:0.0124418779,MW062962|US|ST_NA|Cluster_NA|2018/01/01:0.0373931438):0.0057783742):0.0020670565):0.0058821224,(((KEXV01015778|BR|ST_NA|Cluster_NA|2015/01/01:0.0371015664,OR736957|US|ST_NA|Cluster_NA|2015/01/01:0.0237005802):0.0044800559,((MF455911|US|ST_NA|Cluster_NA|2013/01/01:0.0131141913,MF455919|US|ST_NA|Cluster_NA|2012/01/01:0.0232768882):0.0028765083,MF456688|US|ST_NA|Cluster_NA|2012/01/01:0.0203429331):0.0119984676):0.0006460288,MF455547|US|ST_NA|Cluster_NA|2013/01/01:0.0173059567):0.0015016136):0.0006056913,(MF456835|US|ST_NA|Cluster_NA|2011/01/01:0.0169576359,(MG943201|US|ST_NA|Cluster_NA|2014/01/01:0.0258809964,MH355005|US|ST_NA|Cluster_NA|2015/01/01:0.0113922428):0.0037774485):0.0042275331):0.0026590395):0.0023905951):0.0000065961,((((((CEC-20-1781|MEX|ST_1|Cluster_NA|2020/10/20:0.0335813097,MH789580|US|ST_NA|Cluster_NA|2016/01/01:0.0184388535):0.0014012205,(((((KJ722938|US|ST_NA|Cluster_NA|2011/01/01:0.0241813868,MH789624|US|ST_NA|Cluster_NA|2016/01/01:0.0247226361):0.0060891292,KY035264|US|ST_NA|Cluster_NA|2013/01/01:0.0110561586):0.0032237058,((MG942078|US|ST_NA|Cluster_NA|2011/01/01:0.0000027755,MG942223|US|ST_NA|Cluster_NA|2011/01/01:0.0000027755):0.0164390871,MG942971|US|ST_NA|Cluster_NA|2014/01/01:0.0126167063):0.0077453272):0.0002119949,(KU190761|CA|ST_NA|Cluster_NA|2013/01/01:0.0103026384,OQ751393|CA|ST_NA|Cluster_NA|2019/01/01:0.0166227746):0.0126201651):0.0009113050,(MG942969|US|ST_NA|Cluster_NA|2014/01/01:0.0070741602,MK330079|US|ST_NA|Cluster_NA|2014/01/01:0.0015257923):0.0247678540):0.0000080340):0.0028861264,KY036290|US|ST_NA|Cluster_NA|2011/01/01:0.0204209005):0.0082219063,((KEXV01033410|BR|ST_NA|Cluster_NA|2017/01/01:0.0122004279,KEXV01033883|BR|ST_NA|Cluster_NA|2016/01/01:0.0212396023):0.0184359700,MH355206|US|ST_NA|Cluster_NA|2015/01/01:0.0264816782):0.0006613268):0.0016196889,((KEXV01033414|BR|ST_NA|Cluster_NA|2017/01/01:0.0317300197,KY036027|US|ST_NA|Cluster_NA|2012/01/01:0.0252572675):0.0054623547,(KEXV01036793|BR|ST_NA|Cluster_NA|2016/01/01:0.0218708460,E5632-BMR|MEX|ST_3|Cluster_NA|2017/01/01:0.0306631036):0.0057658498):0.0045113193):0.0012285581,(((CEC-21-2980|MEX|ST_1|Cluster_NA|2021/03/17:0.0390139394,MH355032|US|ST_NA|Cluster_NA|2014/01/01:0.0233500301):0.0037022867,(CEC-22-8766|MEX|ST_2|Cluster_NA|2022/08/26:0.0462975629,E6453-NVC|MEX|ST_3|Cluster_NA|2018/01/01:0.0372602077):0.0001244987):0.0000073948,E0703-VVN|MEX|ST_3|Cluster_NA|2012/01/01:0.0149155648):0.0034810014):0.0000058815):0.0012249486,((((((((((CEC-19-0051|MEX|ST_1|Cluster_NA|2019/07/24:0.0146079560,CEC-19-0296|MEX|ST_1|Cluster_NA|2019/09/13:0.0015531639):0.0086320289,((CEC-19-0638|MEX|ST_1|Cluster_NA|2019/10/23:0.0126341599,(CEC-21-5799|MEX|ST_1|Cluster_NA|2021/12/03:0.0109414086,E2245-DVB|MEX|ST_1|Cluster_NA|2015/01/01:0.0089865450):0.0041857785):0.0023846785,CEC-21-3773|MEX|ST_2|Cluster_NA|2021/05/25:0.0238861055):0.0079356216):0.0028296641,((CEC-19-0556|MEX|ST_2|Cluster_NA|2019/10/16:0.0163021574,CEC-20-1103|MEX|ST_2|Cluster_NA|2020/08/07:0.0298075242):0.0051349165,((CEC-20-2173|MEX|ST_1|Cluster_NA|2020/12/03:0.0079704652,CEC-21-2378|MEX|ST_1|Cluster_NA|2021/01/14:0.0051671082):0.0016763673,CEC-22-9396|MEX|ST_1|Cluster_NA|2022/10/24:0.0065201008):0.0253130743):0.0011007846):0.0020292780,(((CEC-19-0317|MEX|ST_1|Cluster_NA|2019/09/18:0.0025171351,CEC-22-5946|MEX|ST_1|Cluster_NA|2022/01/03:0.0033377355):0.0329074253,(CEC-21-2570|MEX|ST_1|Cluster_NA|2021/02/05:0.0282228600,(CEC-21-2840|MEX|ST_1|Cluster_NA|2021/03/03:0.0163131886,E2201-MAGE|MEX|ST_1|Cluster_NA|2015/01/01:0.0123465025):0.0025765737):0.0034965473):0.0046111755,(CEC-22-7408|MEX|ST_1|Cluster_NA|2022/05/06:0.0083921641,CEC-22-7460|MEX|ST_1|Cluster_NA|2022/05/11:0.0031157074):0.0270044091):0.0005694423):0.0146675215,(((CEC-20-1959|MEX|ST_1|Cluster_NA|2020/11/06:0.0078152840,CEC-22-8611|MEX|ST_1|Cluster_NA|2022/08/15:0.0035037357):0.0114334016,CEC-21-3881|MEX|ST_1|Cluster_NA|2021/06/04:0.0121176322):0.0064698895,E2190-FSOF|MEX|ST_3|Cluster_NA|2015/01/01:0.0335016557):0.0157803767):0.0045810775,((KEXV01008830|BR|ST_NA|Cluster_NA|2015/01/01:0.0405489488,E5239-MSMA|MEX|ST_1|Cluster_NA|2017/01/01:0.0476690526):0.0073986642,((MF456421|US|ST_NA|Cluster_NA|2012/01/01:0.0428949511,(E0244-MAPC|MEX|ST_3|Cluster_NA|2012/01/01:0.0211873670,E0245-POC|MEX|ST_3|Cluster_NA|2012/01/01:0.0032544011):0.0177275225):0.0074280752,(E5939-MMC|MEX|ST_3|Cluster_NA|2018/01/01:0.0236578166,E7122-JDJRR|MEX|ST_3|Cluster_NA|2018/01/01:0.0173635026):0.0114912779):0.0023264939):0.0015292767):0.0035474635,((MG943677|US|ST_NA|Cluster_NA|2016/01/01:0.0000027755,MG943697|US|ST_NA|Cluster_NA|2016/01/01:0.0000027755):0.0248503753,((E1701-OEO|MEX|ST_3|Cluster_NA|2014/01/01:0.0047588217,(E4083-JFAM|MEX|ST_3|Cluster_NA|2017/01/01:0.0021962668,E4319-RLF|MEX|ST_3|Cluster_NA|2017/01/01:0.0133111278):0.0024416595):0.0025866916,E7143-BFP|MEX|ST_3|Cluster_NA|2018/01/01:0.0102508074):0.0219557328):0.0089370266):0.0000074431,((MK922804|US|ST_NA|Cluster_NA|2018/01/01:0.0213328824,KY035649|US|ST_NA|Cluster_NA|2012/01/01:0.0151583470):0.0239232086,E6832-AIS|MEX|ST_3|Cluster_NA|2018/01/01:0.0335379524):0.0085710545):0.0003617440,(((((((((CEC-21-3613|MEX|ST_2|Cluster_NA|2021/05/12:0.0004210696,CEC-21-5378|MEX|ST_1|Cluster_NA|2021/10/27:0.0104631810):0.0007830651,CEC-22-9543|MEX|ST_1|Cluster_NA|2022/11/09:0.0082961835):0.0012360065,((CEC-21-5825|MEX|ST_1|Cluster_NA|2021/12/06:0.0016047461,(CEC-22-9255|MEX|ST_2|Cluster_NA|2022/10/10:0.0007617578,CEC-22-9601|MEX|ST_2|Cluster_NA|2022/11/16:0.0025301864):0.0009820913):0.0043596440,CEC-22-6987|MEX|ST_1|Cluster_NA|2022/03/29:0.0091991644):0.0028376912):0.0410358946,((KEXV01008715|BR|ST_NA|Cluster_NA|2015/01/01:0.0211340463,(KEXV01038360|BR|ST_NA|Cluster_NA|2016/01/01:0.0142849136,KEXV01038858|BR|ST_NA|Cluster_NA|2016/01/01:0.0013371612):0.0245546827):0.0145964351,KEXV01015742|BR|ST_NA|Cluster_NA|2015/01/01:0.0631085532):0.0064897806):0.0023203907,MG942210|US|ST_NA|Cluster_NA|2011/01/01:0.0357742651):0.0021554872,MG196765|US|ST_NA|Cluster_NA|2012/01/01:0.0325431280):0.0029195426,(((CEC-22-8688|MEX|ST_1|Cluster_NA|2022/08/19:0.0428040668,KEXV01036273|BR|ST_NA|Cluster_NA|2017/01/01:0.0566283920):0.0046341000,KEXV01037145|BR|ST_NA|Cluster_NA|2017/01/01:0.0055753784):0.0043082083,KEXV01035550|BR|ST_NA|Cluster_NA|2016/01/01:0.0256889340):0.0025122468):0.0033060646,((MH354616|US|ST_NA|Cluster_NA|2012/01/01:0.0058509561,MH354980|US|ST_NA|Cluster_NA|2014/01/01:0.0097939635):0.0209548576,KY036990|US|ST_NA|Cluster_NA|2011/01/01:0.0354186208):0.0042710994):0.0007588930,(((KEXV01038980|BR|ST_NA|Cluster_NA|2016/01/01:0.0342081515,(KJ598602|US|ST_NA|Cluster_NA|2013/01/01:0.0095184860,(MG943304|US|ST_NA|Cluster_NA|2015/01/01:0.0080323150,MG943353|US|ST_NA|Cluster_NA|2015/01/01:0.0078896711):0.0019101036):0.0223196836):0.0063959929,(MG942287|US|ST_NA|Cluster_NA|2012/01/01:0.0163903159,MH355012|US|ST_NA|Cluster_NA|2014/01/01:0.0444907507):0.0041414583):0.0021917164,(MG942008|US|ST_NA|Cluster_NA|2011/01/01:0.0170709795,KY037009|US|ST_NA|Cluster_NA|2011/01/01:0.0189756523):0.0116559721):0.0038923209):0.0004418300):0.0040259673,(((((CEC-19-0172|MEX|ST_1|Cluster_NA|2019/09/04:0.0133983772,((((((((((((CEC-20-1392|MEX|ST_1|Cluster_NA|2020/09/09:0.0062802288,CEC-22-9707|MEX|ST_1|Cluster_NA|2022/11/30:0.0146083431):0.0190148238,(CEC-22-7505|MEX|ST_1|Cluster_NA|2022/05/13:0.0218302609,(E5233-JLSR|MEX|ST_3|Cluster_NA|2017/01/01:0.0294875597,E7431-SGGP|MEX|ST_3|Cluster_NA|2018/01/01:0.0215578576):0.0047375208):0.0013283288):0.0066953879,(((CEC-21-3423|MEX|ST_1|Cluster_NA|2021/04/23:0.0143660450,E4981-JDQL|MEX|ST_3|Cluster_NA|2017/01/01:0.0027166224):0.0131643678,E4125-ICT|MEX|ST_3|Cluster_NA|2017/01/01:0.0073848914):0.0099152268,CEC-21-4071|MEX|ST_1|Cluster_NA|2021/06/22:0.0349963505):0.0026063302):0.0017893743,E3941-RGMH|MEX|ST_3|Cluster_NA|2017/01/01:0.0236875262):0.0040780083,MF457309|US|ST_NA|Cluster_NA|2014/01/01:0.0380585195):0.0015877777,(E7472-BOB|MEX|ST_3|Cluster_NA|2018/01/01:0.0039905366,E7474-JAPE|MEX|ST_3|Cluster_NA|2018/01/01:0.0000027755):0.0312705313):0.0013330265,(KEXV01002750|BR|ST_NA|Cluster_NA|2015/01/01:0.0418303867,(E0114-JAAD|MEX|ST_1|Cluster_NA|2011/01/01:0.0037684061,E4426-ABR|MEX|ST_2|Cluster_NA|2017/01/01:0.0189026006):0.0166750949):0.0085994803):0.0003426443,KEXV01002755|BR|ST_NA|Cluster_NA|2015/01/01:0.0242573443):0.0051948466,((((CEC-20-1820|MEX|ST_2|Cluster_NA|2020/10/23:0.0029312585,E5831-JLGM|MEX|ST_1|Cluster_NA|2018/01/01:0.0000027755):0.0079468670,(E1361-FCE|MEX|ST_1|Cluster_NA|2014/01/01:0.0014652072,((E1550-AMH|MEX|ST_1|Cluster_NA|2014/01/01:0.0009715476,E7248-CZGM|MEX|ST_3|Cluster_NA|2018/01/01:0.0019841700):0.0019629234,E2334-Nutricion|MEX|ST_1|Cluster_NA|2015/01/01:0.0074937517):0.0000061709):0.0005271860):0.0111513720,((((CEC-22-8924|MEX|ST_1|Cluster_NA|2022/09/08:0.0000027755,CEC-22-8996|MEX|ST_2|Cluster_NA|2022/09/19:0.0015159496):0.0046382112,E6919-JHP|MEX|ST_3|Cluster_NA|2018/01/01:0.0000027755):0.0000027755,(E6918-APQ|MEX|ST_3|Cluster_NA|2018/01/01:0.0019155660,E7380-JARV|MEX|ST_3|Cluster_NA|2018/01/01:0.0035989704):0.0011743840):0.0012579833,E5823-JPAS|MEX|ST_3|Cluster_NA|2018/01/01:0.0054891374):0.0114429839):0.0041669669,((E3773-JJVM|MEX|ST_3|Cluster_NA|2017/01/01:0.0082032753,E7160-MRR|MEX|ST_3|Cluster_NA|2018/01/01:0.0191531711):0.0020556485,E5368-CEGM|MEX|ST_3|Cluster_NA|2017/01/01:0.0120782984):0.0097391003):0.0109482104):0.0070549638,((((((((((((((CEC-20-1516|MEX|ST_1|Cluster_317|2020/09/23:0.0080113551,E4877-JMMM|MEX|ST_1|Cluster_NA|2017/01/01:0.0010526287):0.0000061243,CEC-20-1536|MEX|ST_1|Cluster_317|2020/09/25:0.0009945165):0.0037083506,((CEC-21-2820|MEX|ST_1|Cluster_317|2021/03/02:0.0000027755,CEC-21-2875|MEX|ST_1|Cluster_317|2021/03/05:0.0032418162):0.0023334626,CEC-21-4869|MEX|ST_1|Cluster_317|2021/09/17:0.0003286176):0.0093960159):0.0000515206,CEC-21-2868|MEX|ST_1|Cluster_317|2021/03/05:0.0021615648):0.0003923673,E1995-LEAS|MEX|ST_1|Cluster_NA|2015/01/01:0.0007260299):0.0000065826,CEC-21-5007|MEX|ST_1|Cluster_317|2021/09/28:0.0067299820):0.0003650346,((E4358-OAVC|MEX|ST_3|Cluster_NA|2017/01/01:0.0029060923,E5374-PPJE|MEX|ST_1|Cluster_NA|2017/01/01:0.0019372751):0.0000027755,(E4801-EICV|MEX|ST_1|Cluster_NA|2017/01/01:0.0029062440,E5033-EHC|MEX|ST_1|Cluster_NA|2017/01/01:0.0000027755):0.0028979820):0.0019246835):0.0000027755,E3305-AMHP|MEX|ST_3|Cluster_NA|2017/01/01:0.0019340929):0.0003170681,((((CEC-21-2863|MEX|ST_2|Cluster_317|2021/03/05:0.0046675456,CEC-21-4656|MEX|ST_1|Cluster_317|2021/08/24:0.0003376505):0.0054671255,((CEC-21-3864|MEX|ST_2|Cluster_317|2021/06/03:0.0006745987,CEC-21-3865|MEX|ST_2|Cluster_317|2021/06/03:0.0044897084):0.0033146835,CEC-22-9870|MEX|ST_2|Cluster_317|2022/12/14:0.0059995358):0.0016156331):0.0011821791,CEC-21-5159|MEX|ST_1|Cluster_317|2021/10/11:0.0055057817):0.0000065961,CEC-21-3468|MEX|ST_2|Cluster_317|2021/04/28:0.0029862376):0.0003974373):0.0014094001,E6666-CCNC|MEX|ST_3|Cluster_NA|2018/01/01:0.0120461556):0.0003223982,E6414-JEFH|MEX|ST_3|Cluster_NA|2018/01/01:0.0044494897):0.0006828904,(E5423-OALG|MEX|ST_1|Cluster_NA|2017/01/01:0.0000060132,E7449-VHGR|MEX|ST_3|Cluster_NA|2018/01/01:0.0019517310):0.0050854274):0.0000057781,(CEC-22-8277|MEX|ST_1|Cluster_NA|2022/07/12:0.0000027755,CEC-22-8630|MEX|ST_1|Cluster_NA|2022/08/16:0.0000027755):0.0154734475):0.0018505240,(E2093-GHM|MEX|ST_3|Cluster_NA|2015/01/01:0.0108786938,(((E4776-JNS|MEX|ST_3|Cluster_NA|2017/01/01:0.0093512706,E6850-MAG|MEX|ST_3|Cluster_NA|2018/01/01:0.0078090426):0.0060705876,E6134-CADM|MEX|ST_3|Cluster_NA|2018/01/01:0.0028272317):0.0080160664,((E5912-JRCR|MEX|ST_3|Cluster_NA|2018/01/01:0.0049689245,E6830-GCC|MEX|ST_3|Cluster_NA|2018/01/01:0.0028987056):0.0010084577,E6440-JJPC|MEX|ST_3|Cluster_NA|2018/01/01:0.0009837730):0.0086270399):0.0009607295):0.0018263780):0.0216773561):0.0042476356,((E0163-MFGP|MEX|ST_3|Cluster_NA|2011/01/01:0.0069558389,((E1876-JRRC|MEX|ST_3|Cluster_NA|2015/01/01:0.0032799986,E3966-DAMC|MEX|ST_3|Cluster_NA|2017/01/01:0.0030411327):0.0124172339,(E2181-SGD|MEX|ST_3|Cluster_NA|2015/01/01:0.0064609498,E7135-SBS|MEX|ST_3|Cluster_NA|2018/01/01:0.0125778804):0.0115316022):0.0058448900):0.0148707624,E4373-JOAB|MEX|ST_3|Cluster_NA|2017/01/01:0.0367769250):0.0111716551):0.0037352548,KEXV01008747|BR|ST_NA|Cluster_NA|2015/01/01:0.0332565698):0.0015236758):0.0055460468,((((((CEC-20-0865|MEX|ST_1|Cluster_NA|2020/07/07:0.0048976143,CEC-22-7835|MEX|ST_1|Cluster_NA|2022/06/06:0.0081518760):0.0498702787,E6473-JMCM|MEX|ST_3|Cluster_NA|2018/01/01:0.0357898445):0.0059209414,KEXV01027490|BR|ST_NA|Cluster_NA|2014/01/01:0.0239226977):0.0037505913,KEXV01042358|BR|ST_NA|Cluster_NA|2017/01/01:0.0292530343):0.0033490834,(MG943079|US|ST_NA|Cluster_NA|2014/01/01:0.0087491449,MK169417|US|ST_NA|Cluster_NA|2018/01/01:0.0106019385):0.0242310271):0.0005870935,(KEXV01046600|BR|ST_NA|Cluster_NA|2017/01/01:0.0359149762,KY037412|US|ST_NA|Cluster_NA|2012/01/01:0.0257506643):0.0086278803):0.0032533345):0.0013084443,((((CEC-19-0800|MEX|ST_2|Cluster_NA|2019/11/13:0.0067154533,CEC-21-3906|MEX|ST_1|Cluster_NA|2021/06/08:0.0102029854):0.0034304863,(((CEC-21-2545|MEX|ST_1|Cluster_NA|2021/02/03:0.0123549130,E4148-ADCH|MEX|ST_3|Cluster_NA|2017/01/01:0.0055533774):0.0026133770,CEC-21-4517|MEX|ST_2|Cluster_NA|2021/08/09:0.0130359637):0.0040215547,E3254-MPAM|MEX|ST_3|Cluster_NA|2017/01/01:0.0078498795):0.0021799657):0.0000065826,(E6301-MHIM|MEX|ST_3|Cluster_NA|2018/01/01:0.0057764359,E7063-GAJI|MEX|ST_3|Cluster_NA|2018/01/01:0.0049658021):0.0101502718):0.0298477256,(((KEXV01033871|BR|ST_NA|Cluster_NA|2016/01/01:0.0849872322,S-037-JAML|SAL|ST_NA|Cluster_NA|2012/01/01:0.0355306469):0.0054605526,(KEXV01046021|BR|ST_NA|Cluster_NA|2017/01/01:0.0395494010,E6704-GDJMM|MEX|ST_3|Cluster_NA|2018/01/01:0.0452940526):0.0074961210):0.0000058927,((KEXV01040194|BR|ST_NA|Cluster_NA|2017/01/01:0.0224470526,(KX443076|BR|ST_NA|Cluster_NA|2013/01/01:0.0000027755,MN528325|BR|ST_NA|Cluster_NA|2017/01/01:0.0000027755):0.0162150308):0.0297328954,KU190556|CA|ST_NA|Cluster_NA|2011/01/01:0.0171950882):0.0058184806):0.0026408208):0.0058688817):0.0000061243,(((((((CEC-20-1643|MEX|ST_1|Cluster_NA|2020/10/08:0.0226543280,E6185-RCC|MEX|ST_3|Cluster_NA|2018/01/01:0.0017919365):0.0225019859,(CEC-21-4497|MEX|ST_2|Cluster_NA|2021/08/09:0.0355391411,((CEC-21-4707|MEX|ST_1|Cluster_NA|2021/08/30:0.0222111081,CEC-22-9253|MEX|ST_1|Cluster_NA|2022/10/10:0.0406389754):0.0021881330,E5038-JCRB|MEX|ST_1|Cluster_NA|2017/01/01:0.0186631333):0.0100673812):0.0210469408):0.0034575540,((((KEXV01039632|BR|ST_NA|Cluster_NA|2017/01/01:0.0263458330,KJ474590|PA|ST_NA|Cluster_NA|2013/01/01:0.0363753690):0.0040464088,(((KEXV01039755|BR|ST_NA|Cluster_NA|2017/01/01:0.0507772287,KJ474453|PA|ST_NA|Cluster_NA|2012/01/01:0.0251908387):0.0047284466,KJ474431|PA|ST_NA|Cluster_NA|2012/01/01:0.0368766711):0.0085087005,((KJ474325|PA|ST_NA|Cluster_NA|2011/01/01:0.0000027755,P-048-LSA|PAN|ST_NA|Cluster_NA|2011/01/01:0.0000027755):0.0119184969,KJ474427|PA|ST_NA|Cluster_NA|2012/01/01:0.0123434553):0.0195811413):0.0000066532):0.0102811722,(E0318-TB|MEX|ST_3|Cluster_NA|2012/01/01:0.0171233194,E6833-DIRA|MEX|ST_1|Cluster_NA|2018/01/01:0.0170928780):0.0094695759):0.0005604322,(MG942060|US|ST_NA|Cluster_NA|2011/01/01:0.0242722677,MK922684|US|ST_NA|Cluster_NA|2018/01/01:0.0406424061):0.0049702246):0.0024818247):0.0000067911,KJ723002|US|ST_NA|Cluster_NA|2011/01/01:0.0285401518):0.0019380957,(((KEXV01002746|BR|ST_NA|Cluster_NA|2015/01/01:0.0030035702,KEXV01029816|BR|ST_NA|Cluster_NA|2015/01/01:0.0058380530):0.0157315882,((KEXV01015134|BR|ST_NA|Cluster_NA|2014/01/01:0.0201215140,(((KEXV01034264|BR|ST_NA|Cluster_NA|2016/01/01:0.0063266710,KF782773|BR|ST_NA|Cluster_NA|2012/01/01:0.0000027755):0.0101744273,KEXV01034460|BR|ST_NA|Cluster_NA|2017/01/01:0.0196743842):0.0025176927,KF782689|BR|ST_NA|Cluster_NA|2012/01/01:0.0122942234):0.0028293240):0.0000065898,KEXV01034484|BR|ST_NA|Cluster_NA|2017/01/01:0.0174960865):0.0015204429):0.0159028463,KY057872|US|ST_NA|Cluster_NA|2015/01/01:0.0194102198):0.0046011231):0.0005631156,((((KEXV01035739|BR|ST_NA|Cluster_NA|2016/01/01:0.0248166203,KEXV01037976|BR|ST_NA|Cluster_NA|2017/01/01:0.0291009087):0.0182473895,KT998275|GF|ST_NA|Cluster_NA|2012/01/01:0.0470269528):0.0032827051,((MF455799|US|ST_NA|Cluster_NA|2011/01/01:0.0000027755,MF456949|US|ST_NA|Cluster_NA|2012/01/01:0.0027851858):0.0293027291,MF456491|US|ST_NA|Cluster_NA|2012/01/01:0.0130443605):0.0134193837):0.0026402523,((KEXV01045277|BR|ST_NA|Cluster_NA|2017/01/01:0.0197844985,(KY190187|US|ST_NA|Cluster_NA|2011/01/01:0.0118350475,MG942049|US|ST_NA|Cluster_NA|2011/01/01:0.0000332258):0.0262299751):0.0018457034,E1355-SRT|MEX|ST_1|Cluster_NA|2013/01/01:0.0293188197):0.0022922901):0.0025454013):0.0015055787,(((MF455686|US|ST_NA|Cluster_NA|2011/01/01:0.0077867845,(MF455885|US|ST_NA|Cluster_NA|2013/01/01:0.0053702307,MH354803|US|ST_NA|Cluster_NA|2013/01/01:0.0340425006):0.0024537994):0.0010150286,(MF456807|US|ST_NA|Cluster_NA|2014/01/01:0.0308769951,(MH352860|US|ST_NA|Cluster_NA|2015/01/01:0.0245023338,MH354873|US|ST_NA|Cluster_NA|2013/01/01:0.0176945251):0.0016465637):0.0016662567):0.0019050489,MF456330|US|ST_NA|Cluster_NA|2012/01/01:0.0308118584):0.0078951927):0.0000056250):0.0000075930,(((((((((((CEC-19-0213|MEX|ST_2|Cluster_NA|2019/09/06:0.0128764933,CEC-21-5620|MEX|ST_2|Cluster_NA|2021/11/19:0.0237191759):0.0127508642,(((CEC-20-2023|MEX|ST_1|Cluster_NA|2020/11/13:0.0218402122,CEC-21-5029|MEX|ST_1|Cluster_NA|2021/09/29:0.0356221141):0.0136151895,KEXV01045978|BR|ST_NA|Cluster_NA|2017/01/01:0.0297991792):0.0025452474,E1352-JJMO|MEX|ST_2|Cluster_NA|2013/01/01:0.0305352195):0.0000066425):0.0114942171,(KEXV01039423|BR|ST_NA|Cluster_NA|2017/01/01:0.0352948487,KEXV01044961|BR|ST_NA|Cluster_NA|2017/01/01:0.0300131339):0.0060596540):0.0025991694,(CEC-20-2211|MEX|ST_1|Cluster_NA|2020/12/07:0.0035988887,CEC-21-4174|MEX|ST_1|Cluster_NA|2021/07/01:0.0029609832):0.0341418630):0.0058971201,KEXV01044623|BR|ST_NA|Cluster_NA|2016/01/01:0.0218291462):0.0036947418,(((CEC-21-4310|MEX|ST_1|Cluster_NA|2021/07/14:0.0512679487,((KEXV01008857|BR|ST_NA|Cluster_NA|2014/01/01:0.0063840798,KEXV01032253|BR|ST_NA|Cluster_NA|2016/01/01:0.0208059086):0.0179102822,KEXV01016069|BR|ST_NA|Cluster_NA|2015/01/01:0.0393959155):0.0079023132):0.0000061373,P-269-MMJ|PAN|ST_NA|Cluster_NA|2013/01/01:0.0309748456):0.0040088630,((CEC-21-4713|MEX|ST_1|Cluster_NA|2021/08/30:0.0317290662,(MH352975|US|ST_NA|Cluster_NA|2014/01/01:0.0127658558,(MH353254|US|ST_NA|Cluster_NA|2014/01/01:0.0106617292,MH354663|US|ST_NA|Cluster_NA|2011/01/01:0.0092885391):0.0025153151):0.0212396286):0.0045702491,MF456797|US|ST_NA|Cluster_NA|2011/01/01:0.0218090533):0.0019456255):0.0036623195):0.0000076480,(((JQ585498|CU|ST_NA|Cluster_NA|2011/01/01:0.0343193085,(((KEXV01033354|BR|ST_NA|Cluster_NA|2016/01/01:0.0042967658,((KEXV01037299|BR|ST_NA|Cluster_NA|2017/01/01:0.0155839344,KEXV01044617|BR|ST_NA|Cluster_NA|2016/01/01:0.0020496112):0.0009597969,KEXV01045250|BR|ST_NA|Cluster_NA|2017/01/01:0.0105046459):0.0061920185):0.0000072412,KEXV01038625|BR|ST_NA|Cluster_NA|2016/01/01:0.0211303514):0.0030115626,(KEXV01034168|BR|ST_NA|Cluster_NA|2017/01/01:0.0206974778,((E2042-BRV|MEX|ST_3|Cluster_NA|2015/01/01:0.0069889946,E3248-JJG|MEX|ST_3|Cluster_NA|2017/01/01:0.0047626681):0.0064944652,E4030-LJHT|MEX|ST_3|Cluster_NA|2017/01/01:0.0066865697):0.0206340364):0.0010044957):0.0272895485):0.0064608326,((KEXV01016175|BR|ST_NA|Cluster_NA|2015/01/01:0.0350006511,KEXV01034872|BR|ST_NA|Cluster_NA|2016/01/01:0.0354583710):0.0064245196,MF456311|US|ST_NA|Cluster_NA|2011/01/01:0.0234576301):0.0025843312):0.0033974358,((((KEXV01012109|BR|ST_NA|Cluster_NA|2014/01/01:0.0164450386,KEXV01012139|BR|ST_NA|Cluster_NA|2015/01/01:0.0148490197):0.0038965052,KEXV01012142|BR|ST_NA|Cluster_NA|2015/01/01:0.0186174462):0.0007398674,KEXV01035744|BR|ST_NA|Cluster_NA|2016/01/01:0.0364550884):0.0192413513,(((KEXV01033187|BR|ST_NA|Cluster_NA|2017/01/01:0.0323956683,E5531-NDPL|MEX|ST_1|Cluster_NA|2017/01/01:0.0429719931):0.0053673355,(E5372-AJDU|MEX|ST_1|Cluster_NA|2017/01/01:0.0463330275,H-0113-PABR|HON|ST_NA|Cluster_NA|2013/01/01:0.0428598798):0.0096634675):0.0013172091,MG943090|US|ST_NA|Cluster_NA|2014/01/01:0.0222425292):0.0031238546):0.0006011342):0.0026110222):0.0028478314,(((((((CEC-19-0766|MEX|ST_2|Cluster_NA|2019/11/08:0.0049296813,(CEC-22-7403|MEX|ST_2|Cluster_NA|2022/05/06:0.0096754029,CEC-22-7509|MEX|ST_1|Cluster_NA|2022/05/13:0.0028622851):0.0070438835):0.0075873118,((((CEC-20-1849|MEX|ST_1|Cluster_NA|2020/10/27:0.0113915863,CEC-21-3040|MEX|ST_2|Cluster_NA|2021/03/23:0.0094066557):0.0051870877,(CEC-21-4873|MEX|ST_1|Cluster_NA|2021/09/17:0.0008896060,CEC-21-4878|MEX|ST_1|Cluster_NA|2021/09/17:0.0121475381):0.0076748563):0.0008193406,(CEC-21-5914|MEX|ST_1|Cluster_NA|2021/12/13:0.0102780454,E3293-AIIE|MEX|ST_3|Cluster_NA|2017/01/01:0.0070645072):0.0012275713):0.0024655225,E1068-AAO|MEX|ST_1|Cluster_NA|2013/01/01:0.0093755004):0.0070415498):0.0189048176,KEXV01039441|BR|ST_NA|Cluster_NA|2017/01/01:0.0253854444):0.0019997748,(((KEXV01016022|BR|ST_NA|Cluster_NA|2015/01/01:0.0099103898,KEXV01045486|BR|ST_NA|Cluster_NA|2017/01/01:0.0135015447):0.0241718044,((KEXV01032959|BR|ST_NA|Cluster_NA|2016/01/01:0.0115484707,KEXV01034593|BR|ST_NA|Cluster_NA|2016/01/01:0.0510558751):0.0125728935,KEXV01033223|BR|ST_NA|Cluster_NA|2017/01/01:0.0364787226):0.0219729628):0.0033196605,MG943037|US|ST_NA|Cluster_NA|2014/01/01:0.0287787455):0.0043488823):0.0044834498,((KEXV01012520|BR|ST_NA|Cluster_NA|2015/01/01:0.0361100002,MH354508|US|ST_NA|Cluster_NA|2011/01/01:0.0149867080):0.0019587470,MF455864|US|ST_NA|Cluster_NA|2012/01/01:0.0224665533):0.0041898679):0.0005153619,((KJ598550|US|ST_NA|Cluster_NA|2011/01/01:0.0242636047,(MG943073|US|ST_NA|Cluster_NA|2014/01/01:0.0315331583,MG943498|US|ST_NA|Cluster_NA|2016/01/01:0.0282122053):0.0089950469):0.0058403618,(MG942586|US|ST_NA|Cluster_NA|2012/01/01:0.0270096185,MG942893|US|ST_NA|Cluster_NA|2014/01/01:0.0324195261):0.0105846054):0.0023652700):0.0042363716,((((KEXV01044191|BR|ST_NA|Cluster_NA|2016/01/01:0.0117826030,KEXV01045215|BR|ST_NA|Cluster_NA|2017/01/01:0.0041095833):0.0216147228,((G-0717|GUA|ST_NA|Cluster_NA|2012/01/01:0.0000027755,G-0915|GUA|ST_NA|Cluster_NA|2013/01/01:0.0066126492):0.0241285432,G-0954|GUA|ST_NA|Cluster_NA|2013/01/01:0.0221842071):0.0057420752):0.0031933793,((KJ598583|US|ST_NA|Cluster_NA|2012/01/01:0.0269607459,OM203881|US|ST_NA|Cluster_NA|2019/01/01:0.0351149675):0.0040471962,(MK922725|US|ST_NA|Cluster_NA|2018/01/01:0.0336601037,P-287-ZP|PAN|ST_NA|Cluster_NA|2013/01/01:0.0248901044):0.0047286012):0.0011472141):0.0019585920,(MG942378|US|ST_NA|Cluster_NA|2012/01/01:0.0171455810,OR736759|US|ST_NA|Cluster_NA|2011/01/01:0.0296380898):0.0050693247):0.0165303946):0.0008453396):0.0000065898,((((((CEC-21-4775|MEX|ST_2|Cluster_NA|2021/09/07:0.0283343525,MG942197|US|ST_NA|Cluster_NA|2011/01/01:0.0293169262):0.0050754860,(CEC-22-8333|MEX|ST_1|Cluster_NA|2022/07/15:0.0062214398,CEC-22-9607|MEX|ST_1|Cluster_NA|2022/11/16:0.0009865174):0.0229660283):0.0108206020,CEC-21-5915|MEX|ST_1|Cluster_NA|2021/12/13:0.0299309520):0.0133736487,E0179-FBO|MEX|ST_3|Cluster_NA|2011/01/01:0.0381336888):0.0005082529,((KEXV01035252|BR|ST_NA|Cluster_NA|2017/01/01:0.0100112396,KEXV01035495|BR|ST_NA|Cluster_NA|2017/01/01:0.0186694254):0.0275486607,E6141-LSGB|MEX|ST_3|Cluster_NA|2018/01/01:0.0491430527):0.0048352967):0.0055507040,((CEC-22-6345|MEX|ST_2|Cluster_NA|2022/02/03:0.0394387183,KEXV01045142|BR|ST_NA|Cluster_NA|2017/01/01:0.0257946230):0.0050696696,((((KEXV01008307|BR|ST_NA|Cluster_NA|2014/01/01:0.0088537183,KEXV01008308|BR|ST_NA|Cluster_NA|2014/01/01:0.0171436446):0.0149732707,KY658685|AR|ST_NA|Cluster_NA|2014/01/01:0.0392679622):0.0028112714,(KEXV01008530|BR|ST_NA|Cluster_NA|2015/01/01:0.0147902401,(KEXV01038818|BR|ST_NA|Cluster_NA|2016/01/01:0.0089523778,KEXV01043327|BR|ST_NA|Cluster_NA|2016/01/01:0.0382031781):0.0090341129):0.0036688718):0.0042256033,E3697-JH|MEX|ST_3|Cluster_NA|2017/01/01:0.0044120608):0.0039026375):0.0026874459):0.0038279254):0.0001798732,(((CEC-20-1492|MEX|ST_1|Cluster_NA|2020/09/22:0.0029596852,CEC-20-1562|MEX|ST_1|Cluster_NA|2020/09/29:0.0000206469):0.0247564760,E4068-KYBV|MEX|ST_3|Cluster_NA|2017/01/01:0.0190144411):0.0054336096,((CEC-22-6980|MEX|ST_1|Cluster_NA|2022/03/29:0.0380846658,MF456757|US|ST_NA|Cluster_NA|2013/01/01:0.0242146119):0.0056569277,((MG942780|US|ST_NA|Cluster_NA|2013/01/01:0.0086616752,MG943163|US|ST_NA|Cluster_NA|2014/01/01:0.0113154593):0.0172579200,E4672-ISR|MEX|ST_3|Cluster_NA|2017/01/01:0.0385137795):0.0080493222):0.0032367587):0.0100597298):0.0016306213,((((KEXV01012600|BR|ST_NA|Cluster_NA|2015/01/01:0.0003088405,KEXV01040571|BR|ST_NA|Cluster_NA|2016/01/01:0.0030822966):0.0334754707,(KEXV01037650|BR|ST_NA|Cluster_NA|2016/01/01:0.0121410903,KEXV01042715|BR|ST_NA|Cluster_NA|2017/01/01:0.0223925958):0.0180299404):0.0050536955,(((KEXV01034331|BR|ST_NA|Cluster_NA|2016/01/01:0.0355635915,KEXV01046697|BR|ST_NA|Cluster_NA|2017/01/01:0.0437644929):0.0083914510,KEXV01037343|BR|ST_NA|Cluster_NA|2017/01/01:0.0390963196):0.0012120590,MG943374|US|ST_NA|Cluster_NA|2015/01/01:0.0224879289):0.0022194930):0.0050569449,((((KEXV01014407|BR|ST_NA|Cluster_NA|2014/01/01:0.0382803898,MG943758|US|ST_NA|Cluster_NA|2016/01/01:0.0249833767):0.0050973248,KU190671|CA|ST_NA|Cluster_NA|2012/01/01:0.0269447327):0.0086941857,MF457385|US|ST_NA|Cluster_NA|2011/01/01:0.0130228667):0.0034744258,MH354382|US|ST_NA|Cluster_NA|2011/01/01:0.0235727027):0.0028733533):0.0059641795):0.0000067937):0.0000056443):0.0015349596):0.0007334684,((((((CEC-20-2129|MEX|ST_1|Cluster_NA|2020/11/27:0.0469129000,((MF456771|US|ST_NA|Cluster_NA|2015/01/01:0.0234133472,MF457054|US|ST_NA|Cluster_NA|2012/01/01:0.0040248486):0.0074822662,MF456920|US|ST_NA|Cluster_NA|2011/01/01:0.0123346972):0.0219531654):0.0022763715,(MF457076|US|ST_NA|Cluster_NA|2012/01/01:0.0147865537,E0506-ASS|MEX|ST_3|Cluster_NA|2012/01/01:0.0315033820):0.0020095217):0.0020292782,(((((((((((KT124784|US|ST_NA|Cluster_NA|2012/01/01:0.0105817483,(((MG942522|US|ST_NA|Cluster_NA|2012/01/01:0.0047262554,MG942527|US|ST_NA|Cluster_NA|2012/01/01:0.0016331028):0.0009508351,MG942923|US|ST_NA|Cluster_NA|2014/01/01:0.0024197856):0.0033244455,((MG942674|US|ST_NA|Cluster_NA|2013/01/01:0.0069821280,(MG943355|US|ST_NA|Cluster_NA|2015/01/01:0.0077111791,MG943520|US|ST_NA|Cluster_NA|2016/01/01:0.0057139500):0.0008161653):0.0009892877,MG943196|US|ST_NA|Cluster_NA|2014/01/01:0.0089377054):0.0026754673):0.0052413113):0.0006077464,MG943550|US|ST_NA|Cluster_NA|2016/01/01:0.0000065826):0.0030260306,((((MG942038|US|ST_NA|Cluster_NA|2011/01/01:0.0074937190,(MG942272|US|ST_NA|Cluster_NA|2011/01/01:0.0008870713,MG942704|US|ST_NA|Cluster_NA|2013/01/01:0.0008042515):0.0064117965):0.0065470064,MK922766|US|ST_NA|Cluster_NA|2018/01/01:0.0142085863):0.0000065826,(MG942397|US|ST_NA|Cluster_NA|2012/01/01:0.0108018725,((((MG942687|US|ST_NA|Cluster_NA|2013/01/01:0.0032302426,MG942689|US|ST_NA|Cluster_NA|2013/01/01:0.0016270765):0.0000027755,MK330102|US|ST_NA|Cluster_NA|2011/01/01:0.0023996115):0.0051354747,MG943352|US|ST_NA|Cluster_NA|2015/01/01:0.0124291177):0.0013789321,MK922690|US|ST_NA|Cluster_NA|2018/01/01:0.0150490770):0.0036407686):0.0015499543):0.0008925555,((MG942278|US|ST_NA|Cluster_NA|2012/01/01:0.0056182238,MG942909|US|ST_NA|Cluster_NA|2014/01/01:0.0016247495):0.0018344169,((MG942760|US|ST_NA|Cluster_NA|2013/01/01:0.0016022932,MG943359|US|ST_NA|Cluster_NA|2015/01/01:0.0000027755):0.0097903008,MG943225|US|ST_NA|Cluster_NA|2015/01/01:0.0068286778):0.0032723248):0.0000065826):0.0000027755):0.0000065826,MG942804|US|ST_NA|Cluster_NA|2013/01/01:0.0024981498):0.0006253324,MG943015|US|ST_NA|Cluster_NA|2014/01/01:0.0068092474):0.0013301502,MG943790|US|ST_NA|Cluster_NA|2016/01/01:0.0050461953):0.0004030724,(MG942111|US|ST_NA|Cluster_NA|2011/01/01:0.0137005226,MG942985|US|ST_NA|Cluster_NA|2014/01/01:0.0110665912):0.0019646062):0.0012723168,((MG942793|US|ST_NA|Cluster_NA|2013/01/01:0.0000027755,MG942827|US|ST_NA|Cluster_NA|2013/01/01:0.0011642411):0.0128670999,MG943700|US|ST_NA|Cluster_NA|2016/01/01:0.0147497134):0.0024079788):0.0016657112,KY037062|US|ST_NA|Cluster_NA|2012/01/01:0.0099006458):0.0025184317,((((MG943141|US|ST_NA|Cluster_NA|2014/01/01:0.0000027755,MG943180|US|ST_NA|Cluster_NA|2014/01/01:0.0000027755):0.0000027755,MG943544|US|ST_NA|Cluster_NA|2016/01/01:0.0007859985):0.0000027755,MK922806|US|ST_NA|Cluster_NA|2018/01/01:0.0000027755):0.0063350892,MK922832|US|ST_NA|Cluster_NA|2018/01/01:0.0095425780):0.0137163655):0.0093085952,MG942783|US|ST_NA|Cluster_NA|2013/01/01:0.0211497919):0.0105843867):0.0013231201,(((KEXV01008774|BR|ST_NA|Cluster_NA|2015/01/01:0.0171678235,KEXV01043698|BR|ST_NA|Cluster_NA|2016/01/01:0.0243283473):0.0058973990,(((KEXV01040184|BR|ST_NA|Cluster_NA|2017/01/01:0.0250192387,(KX443069|BR|ST_NA|Cluster_NA|2013/01/01:0.0152348607,KX443086|BR|ST_NA|Cluster_NA|2013/01/01:0.0189080639):0.0070071609):0.0041166504,(KX443080|BR|ST_NA|Cluster_NA|2013/01/01:0.0000027755,(MN528329|BR|ST_NA|Cluster_NA|2017/01/01:0.0000027755,MN528465|BR|ST_NA|Cluster_NA|2017/01/01:0.0000027755):0.0009838505):0.0162503541):0.0169667759,((P-401-JFO|PAN|ST_NA|Cluster_NA|2014/01/01:0.0175562344,((P-444-CG|PAN|ST_NA|Cluster_NA|2014/01/01:0.0078300611,P-598-GB|PAN|ST_NA|Cluster_NA|2016/01/01:0.0091241990):0.0035014825,P-515-LL|PAN|ST_NA|Cluster_NA|2015/01/01:0.0072997115):0.0000081914):0.0097122139,P-624-RS|PAN|ST_NA|Cluster_NA|2016/01/01:0.0216810521):0.0235669706):0.0043098292):0.0014036332,KEXV01044320|BR|ST_NA|Cluster_NA|2016/01/01:0.0264061297):0.0042243387):0.0033527331,((((KEXV01007046|BR|ST_NA|Cluster_NA|2014/01/01:0.0397771845,E4478-SAJZ|MEX|ST_3|Cluster_NA|2017/01/01:0.0299151582):0.0106566504,MF455716|US|ST_NA|Cluster_NA|2011/01/01:0.0218084633):0.0004699692,(((KEXV01043973|BR|ST_NA|Cluster_NA|2016/01/01:0.0218776444,KJ598592|US|ST_NA|Cluster_NA|2012/01/01:0.0258890306):0.0070256596,((MG943368|US|ST_NA|Cluster_NA|2015/01/01:0.0386424139,E3624-SDP|MEX|ST_3|Cluster_NA|2017/01/01:0.0285317136):0.0020117051,MH354684|US|ST_NA|Cluster_NA|2011/01/01:0.0181081192):0.0012322747):0.0043830870,((((MG942659|US|ST_NA|Cluster_NA|2013/01/01:0.0062428130,(KY037011|US|ST_NA|Cluster_NA|2011/01/01:0.0020150122,(KY036951|US|ST_NA|Cluster_NA|2012/01/01:0.0056492232,MH789663|US|ST_NA|Cluster_NA|2016/01/01:0.0050023893):0.0019112934):0.0089172529):0.0016538264,(((MG943327|US|ST_NA|Cluster_NA|2015/01/01:0.0016086523,((MG943649|US|ST_NA|Cluster_NA|2016/01/01:0.0007951714,MG943714|US|ST_NA|Cluster_NA|2016/01/01:0.0007962233):0.0007935215,MK922883|US|ST_NA|Cluster_NA|2018/01/01:0.0032600245):0.0000027755):0.0000027755,MG943450|US|ST_NA|Cluster_NA|2015/01/01:0.0008136755):0.0018811054,MG943671|US|ST_NA|Cluster_NA|2016/01/01:0.0029447114):0.0122226005):0.0043196165,MH354959|US|ST_NA|Cluster_NA|2013/01/01:0.0091413934):0.0256492705,(MG942900|US|ST_NA|Cluster_NA|2014/01/01:0.0094868917,MG943361|US|ST_NA|Cluster_NA|2015/01/01:0.0061120443):0.0228323589):0.0022044542):0.0000065898):0.0029431544,((MF455520|US|ST_NA|Cluster_NA|2013/01/01:0.0262115071,((MH354678|US|ST_NA|Cluster_NA|2011/01/01:0.0308095938,E6373-BMS|MEX|ST_3|Cluster_NA|2018/01/01:0.0209040630):0.0033951192,E6660-MCJH|MEX|ST_3|Cluster_NA|2018/01/01:0.0338177755):0.0019649075):0.0027141791,((MF456906|US|ST_NA|Cluster_NA|2011/01/01:0.0154963725,(MF457101|US|ST_NA|Cluster_NA|2012/01/01:0.0080754327,MG943045|US|ST_NA|Cluster_NA|2014/01/01:0.0028268927):0.0050793914):0.0136773942,(MH354723|US|ST_NA|Cluster_NA|2012/01/01:0.0268816114,(((((E0142-RHS|MEX|ST_3|Cluster_NA|2011/01/01:0.0007356038,E0144-ALPL|MEX|ST_1|Cluster_NA|2011/01/01:0.0044637357):0.0056542688,E0206-CVJ|MEX|ST_3|Cluster_NA|2012/01/01:0.0087217108):0.0010013296,((((E0292-MPCM|MEX|ST_3|Cluster_NA|2012/01/01:0.0000027755,E0293-FJRV|MEX|ST_3|Cluster_NA|2012/01/01:0.0000027755):0.0000027755,E0294-RGM|MEX|ST_3|Cluster_NA|2012/01/01:0.0000027755):0.0067919452,E0930-RRC|MEX|ST_3|Cluster_NA|2013/01/01:0.0108833241):0.0007468580,E0313-RRC|MEX|ST_3|Cluster_NA|2012/01/01:0.0096694007):0.0019815800):0.0015321843,E2391-MLG|MEX|ST_3|Cluster_NA|2015/01/01:0.0075894136):0.0103597710,(E0698-ALD|MEX|ST_3|Cluster_NA|2012/01/01:0.0117600298,E4675-RGE|MEX|ST_3|Cluster_NA|2017/01/01:0.0145002230):0.0125843166):0.0118624814):0.0029741300):0.0042221960):0.0026234804):0.0005792766):0.0006418432,((((KU190756|CA|ST_NA|Cluster_NA|2013/01/01:0.0282453899,MG942696|US|ST_NA|Cluster_NA|2013/01/01:0.0167372012):0.0026968087,MG943057|US|ST_NA|Cluster_NA|2014/01/01:0.0209519269):0.0034482393,MG942311|US|ST_NA|Cluster_NA|2012/01/01:0.0187758755):0.0014433353,(MG942065|US|ST_NA|Cluster_NA|2011/01/01:0.0095252291,MG942876|US|ST_NA|Cluster_NA|2013/01/01:0.0137864229):0.0066873643):0.0035759566):0.0007851551):0.0000027755,((((KEXV01012054|BR|ST_NA|Cluster_NA|2014/01/01:0.0151931213,(((KEXV01034688|BR|ST_NA|Cluster_NA|2016/01/01:0.0383721345,KEXV01035143|BR|ST_NA|Cluster_NA|2017/01/01:0.0097113376):0.0106756899,(KEXV01035078|BR|ST_NA|Cluster_NA|2017/01/01:0.0214452944,KEXV01046851|BR|ST_NA|Cluster_NA|2017/01/01:0.0279932906):0.0061543736):0.0000056405,((KEXV01035171|BR|ST_NA|Cluster_NA|2017/01/01:0.0273753244,KEXV01045630|BR|ST_NA|Cluster_NA|2017/01/01:0.0232141104):0.0029547415,KEXV01045109|BR|ST_NA|Cluster_NA|2017/01/01:0.0165868558):0.0014435754):0.0027434113):0.0033255479,KEXV01044219|BR|ST_NA|Cluster_NA|2016/01/01:0.0121595780):0.0045877296,MH789618|US|ST_NA|Cluster_NA|2016/01/01:0.0298727939):0.0013499097,((KEXV01033026|BR|ST_NA|Cluster_NA|2016/01/01:0.0509997917,E3559-RVI|MEX|ST_3|Cluster_NA|2017/01/01:0.0220854584):0.0071434873,((KEXV01035282|BR|ST_NA|Cluster_NA|2017/01/01:0.0583803798,((KEXV01043678|BR|ST_NA|Cluster_NA|2016/01/01:0.0165491276,KEXV01046001|BR|ST_NA|Cluster_NA|2017/01/01:0.0297243955):0.0038956284,KEXV01045659|BR|ST_NA|Cluster_NA|2017/01/01:0.0148266728):0.0222992094):0.0095707672,((KJ474335|PA|ST_NA|Cluster_NA|2011/01/01:0.0000027755,P-058-RV|PAN|ST_NA|Cluster_NA|2011/01/01:0.0000027755):0.0320994864,MG943514|US|ST_NA|Cluster_NA|2016/01/01:0.0406545925):0.0061849723):0.0004835025):0.0031266675):0.0000067097):0.0000066382,(((CEC-20-1517|MEX|ST_1|Cluster_NA|2020/09/23:0.0355529527,(((KEXV01012346|BR|ST_NA|Cluster_NA|2015/01/01:0.0156064458,KEXV01031437|BR|ST_NA|Cluster_NA|2017/01/01:0.0126630242):0.0031871118,KEXV01039859|BR|ST_NA|Cluster_NA|2016/01/01:0.0243274100):0.0188282762,(E1166-MB|MEX|ST_3|Cluster_NA|2013/01/01:0.0277782758,((E3316-MPZ|MEX|ST_3|Cluster_NA|2017/01/01:0.0039916962,E5309-JJMC|MEX|ST_3|Cluster_NA|2017/01/01:0.0049152180):0.0053646297,E5420-GACD|MEX|ST_1|Cluster_NA|2017/01/01:0.0015485240):0.0157181555):0.0169900665):0.0008525207):0.0042108014,(CEC-21-3087|MEX|ST_1|Cluster_NA|2021/03/25:0.0271509412,KEXV01011835|BR|ST_NA|Cluster_NA|2015/01/01:0.0355279736):0.0119395293):0.0021605644,(((CEC-22-9581|MEX|ST_2|Cluster_NA|2022/11/15:0.0429882437,(E5880-JAGR|MEX|ST_3|Cluster_NA|2018/01/01:0.0190301980,E7312-ACC|MEX|ST_3|Cluster_NA|2018/01/01:0.0118001752):0.0182073046):0.0059725128,((MF456179|US|ST_NA|Cluster_NA|2015/01/01:0.0000027755,MF457203|US|ST_NA|Cluster_NA|2011/01/01:0.0000027755):0.0352434519,E5593-GHGO|MEX|ST_3|Cluster_NA|2017/01/01:0.0441317317):0.0038039090):0.0021827216,(MF457086|US|ST_NA|Cluster_NA|2012/01/01:0.0184282762,(MG942874|US|ST_NA|Cluster_NA|2013/01/01:0.0000027755,MG942912|US|ST_NA|Cluster_NA|2014/01/01:0.0017379812):0.0296987373):0.0038581461):0.0018649693):0.0017237158):0.0025488781):0.0000065826):0.0007233004,((((((((((CEC-19-0289|MEX|ST_1|Cluster_NA|2019/09/13:0.0333120187,E0945-MAAR|MEX|ST_1|Cluster_NA|2013/01/01:0.0197827757):0.0115597038,KEXV01037067|BR|ST_NA|Cluster_NA|2016/01/01:0.0522278953):0.0032320330,((MG942650|US|ST_NA|Cluster_NA|2013/01/01:0.0404345457,MK922899|US|ST_NA|Cluster_NA|2018/01/01:0.0188691752):0.0105640188,(MK214316|US|ST_NA|Cluster_NA|2013/01/01:0.0160168744,MK330064|US|ST_NA|Cluster_NA|2011/01/01:0.0094797054):0.0304615842):0.0010315518):0.0000072533,((CEC-21-2849|MEX|ST_1|Cluster_NA|2021/03/04:0.0287515879,MG943187|US|ST_NA|Cluster_NA|2014/01/01:0.0449177433):0.0048802778,((E2257-EPE|MEX|ST_3|Cluster_NA|2015/01/01:0.0076117682,E6064-VMHL|MEX|ST_3|Cluster_NA|2018/01/01:0.0095491345):0.0240824651,E4311-RYDS|MEX|ST_3|Cluster_NA|2017/01/01:0.0391238419):0.0072971707):0.0048452471):0.0000071823,(((KEXV01002775|BR|ST_NA|Cluster_NA|2015/01/01:0.0013914148,KEXV01034428|BR|ST_NA|Cluster_NA|2017/01/01:0.0000027755):0.0191761289,KEXV01029542|BR|ST_NA|Cluster_NA|2015/01/01:0.0113942975):0.0190039598,(KU190568|CA|ST_NA|Cluster_NA|2011/01/01:0.0275408046,MG943440|US|ST_NA|Cluster_NA|2015/01/01:0.0218846404):0.0025982846):0.0058867286):0.0007575347,((((CEC-20-1712|MEX|ST_1|Cluster_NA|2020/10/15:0.0631189797,CEC-21-2357|MEX|ST_1|Cluster_NA|2021/01/13:0.0394511924):0.0037480671,E1040-JARA|MEX|ST_3|Cluster_NA|2013/01/01:0.0263174297):0.0024881712,(KU190527|CA|ST_NA|Cluster_NA|2011/01/01:0.0038565330,MG942127|US|ST_NA|Cluster_NA|2011/01/01:0.0144090988):0.0207422775):0.0018796482,(((KEXV01032680|BR|ST_NA|Cluster_NA|2017/01/01:0.0475809509,(G-1576|GUA|ST_NA|Cluster_NA|2015/01/01:0.0000065826,G-1866-JRES|GUA|ST_NA|Cluster_NA|2016/01/01:0.0102912698):0.0298189557):0.0052907915,(KEXV01043412|BR|ST_NA|Cluster_NA|2016/01/01:0.0424336589,MH355182|US|ST_NA|Cluster_NA|2014/01/01:0.0241954202):0.0065377314):0.0034171136,E6647-AVN|MEX|ST_3|Cluster_NA|2018/01/01:0.0179808503):0.0010192347):0.0021027053):0.0014777905,((((((((CEC-19-0457|MEX|ST_1|Cluster_NA|2019/10/04:0.0018744590,(CEC-21-2333|MEX|ST_1|Cluster_NA|2021/01/11:0.0063942384,(CEC-22-6943|MEX|ST_1|Cluster_NA|2022/03/25:0.0025579144,CEC-22-6956|MEX|ST_1|Cluster_NA|2022/03/28:0.0017884216):0.0110576886):0.0016168594):0.0173883190,(CEC-21-4414|MEX|ST_1|Cluster_NA|2021/07/22:0.0101202128,(CEC-22-7022|MEX|ST_1|Cluster_NA|2022/03/31:0.0146038544,E2432-JMCP|MEX|ST_2|Cluster_NA|2015/01/01:0.0170270728):0.0112239824):0.0045908101):0.0051553053,(CEC-22-7821|MEX|ST_2|Cluster_NA|2022/06/03:0.0177423047,E6043-VGAV|MEX|ST_3|Cluster_NA|2018/01/01:0.0066625083):0.0037681943):0.0080078856,E3836-JCPP|MEX|ST_3|Cluster_NA|2017/01/01:0.0115022256):0.0156564143,KEXV01015152|BR|ST_NA|Cluster_NA|2014/01/01:0.0223626486):0.0001815118,((KEXV01036578|BR|ST_NA|Cluster_NA|2017/01/01:0.0364310502,KEXV01038826|BR|ST_NA|Cluster_NA|2016/01/01:0.0229886894):0.0052903193,((KEXV01036923|BR|ST_NA|Cluster_NA|2016/01/01:0.0388813272,KU190637|CA|ST_NA|Cluster_NA|2012/01/01:0.0276597714):0.0026728367,(KEXV01041792|BR|ST_NA|Cluster_NA|2017/01/01:0.0281931396,KEXV01043797|BR|ST_NA|Cluster_NA|2016/01/01:0.0482571715):0.0044889464):0.0027328039):0.0036543167):0.0010966010,((((KEXV01032505|BR|ST_NA|Cluster_NA|2017/01/01:0.0086631674,KEXV01045254|BR|ST_NA|Cluster_NA|2017/01/01:0.0275448856):0.0130410916,KEXV01038622|BR|ST_NA|Cluster_NA|2016/01/01:0.0355068925):0.0038357722,(((KEXV01033123|BR|ST_NA|Cluster_NA|2017/01/01:0.0234431966,KEXV01044301|BR|ST_NA|Cluster_NA|2016/01/01:0.0348114314):0.0034985416,(KEXV01039713|BR|ST_NA|Cluster_NA|2017/01/01:0.0308106305,KEXV01045023|BR|ST_NA|Cluster_NA|2017/01/01:0.0200599298):0.0097952529):0.0041023074,(KEXV01037112|BR|ST_NA|Cluster_NA|2017/01/01:0.0303540357,KEXV01038143|BR|ST_NA|Cluster_NA|2017/01/01:0.0349633532):0.0072424195):0.0011632146):0.0020125928,KEXV01039828|BR|ST_NA|Cluster_NA|2017/01/01:0.0164722868):0.0030858870):0.0000066108,(((KEXV01040652|BR|ST_NA|Cluster_NA|2016/01/01:0.0245911855,(KM851058|BR|ST_NA|Cluster_NA|2012/01/01:0.0021325809,KM851062|BR|ST_NA|Cluster_NA|2012/01/01:0.0135547412):0.0277456497):0.0039611528,(((KEXV01045031|BR|ST_NA|Cluster_NA|2017/01/01:0.0098870667,KEXV01045079|BR|ST_NA|Cluster_NA|2017/01/01:0.0125932380):0.0174365395,KEXV01045512|BR|ST_NA|Cluster_NA|2017/01/01:0.0656763896):0.0128301128,E2293-SJS|MEX|ST_3|Cluster_NA|2015/01/01:0.0281673712):0.0000074610):0.0030828599,MG942094|US|ST_NA|Cluster_NA|2011/01/01:0.0109995620):0.0052494400):0.0038296903):0.0002794515,((((((((((CEC-19-0487|MEX|ST_1|Cluster_NA|2019/10/09:0.0017042974,CEC-19-0502|MEX|ST_1|Cluster_NA|2019/10/09:0.0046414545):0.0378785014,KEXV01044815|BR|ST_NA|Cluster_NA|2016/01/01:0.0331782638):0.0039168995,MG942514|US|ST_NA|Cluster_NA|2012/01/01:0.0293895524):0.0068934494,(((((CEC-20-2035|MEX|ST_1|Cluster_NA|2020/11/17:0.0027514966,CEC-22-7950|MEX|ST_1|Cluster_NA|2022/06/14:0.0042835969):0.0114490006,E5418-ARG|MEX|ST_1|Cluster_NA|2017/01/01:0.0046923262):0.0111504400,(((((CEC-21-2588|MEX|ST_1|Cluster_NA|2021/02/08:0.0011325566,CEC-21-4563|MEX|ST_2|Cluster_NA|2021/08/13:0.0040912547):0.0089946047,(E4780-JGS|MEX|ST_3|Cluster_NA|2017/01/01:0.0000062288,E5630-OFJL|MEX|ST_3|Cluster_NA|2017/01/01:0.0018971200):0.0121201394):0.0012440676,(CEC-22-8324|MEX|ST_1|Cluster_NA|2022/07/15:0.0057545971,E2691-MO|MEX|ST_1|Cluster_NA|2015/01/01:0.0117229000):0.0014229868):0.0007183742,CEC-22-6111|MEX|ST_1|Cluster_NA|2022/01/13:0.0161520679):0.0060438807,(((E4326-JMG|MEX|ST_3|Cluster_NA|2017/01/01:0.0010186833,E7198-JCSDLO|MEX|ST_3|Cluster_NA|2018/01/01:0.0000027755):0.0164029810,E6847-JMAG|MEX|ST_3|Cluster_NA|2018/01/01:0.0046323280):0.0061952515,E4974-JARS|MEX|ST_3|Cluster_NA|2017/01/01:0.0209113888):0.0021904612):0.0029443344):0.0229203318,E4994-JEPT|MEX|ST_3|Cluster_NA|2017/01/01:0.0381750775):0.0030755016,(MF456517|US|ST_NA|Cluster_NA|2015/01/01:0.0158930056,E5790-OFI|MEX|ST_3|Cluster_NA|2017/01/01:0.0093191816):0.0191981942):0.0018839391):0.0013418150,((KEXV01002470|BR|ST_NA|Cluster_NA|2015/01/01:0.0432077780,KEXV01033307|BR|ST_NA|Cluster_NA|2016/01/01:0.0414525257):0.0046981376,((MF455987|US|ST_NA|Cluster_NA|2012/01/01:0.0029715162,MG196699|US|ST_NA|Cluster_NA|2012/01/01:0.0134012912):0.0025737450,MH354810|US|ST_NA|Cluster_NA|2014/01/01:0.0137224108):0.0135905760):0.0027972714):0.0014439740,(MK499378|US|ST_NA|Cluster_NA|2016/01/01:0.0181176931,KY036520|US|ST_NA|Cluster_NA|2012/01/01:0.0194822944):0.0076586806):0.0009987863,(((((((CEC-20-1867|MEX|ST_1|Cluster_NA|2020/10/28:0.0100593638,E5793-VMGO|MEX|ST_3|Cluster_NA|2017/01/01:0.0000027755):0.0010708023,E4568-JAAA|MEX|ST_3|Cluster_NA|2017/01/01:0.0000027755):0.0010750446,E5217-GMJ|MEX|ST_3|Cluster_NA|2017/01/01:0.0048741387):0.0231837822,(KJ598573|US|ST_NA|Cluster_NA|2012/01/01:0.0119106652,(MG942168|US|ST_NA|Cluster_NA|2011/01/01:0.0072537138,MG942690|US|ST_NA|Cluster_NA|2013/01/01:0.0000027755):0.0092168016):0.0179602161):0.0070605513,KEXV01043731|BR|ST_NA|Cluster_NA|2016/01/01:0.0318690022):0.0061789801,CEC-22-7815|MEX|ST_2|Cluster_NA|2022/06/03:0.0386827219):0.0031732199,(((CEC-21-2603|MEX|ST_2|Cluster_NA|2021/02/08:0.0071420540,(((CEC-22-9085|MEX|ST_1|Cluster_NA|2022/09/26:0.0119965650,(((((E6431-CGCN|MEX|ST_3|Cluster_NA|2018/01/01:0.0009445754,E7047-OEBL|MEX|ST_3|Cluster_NA|2018/01/01:0.0000027755):0.0000027755,E6602-HOHM|MEX|ST_3|Cluster_NA|2018/01/01:0.0028429010):0.0000027755,E7479-CANL|MEX|ST_3|Cluster_NA|2018/01/01:0.0018858610):0.0009400560,E6796-AIEM|MEX|ST_3|Cluster_NA|2018/01/01:0.0047588658):0.0000027755,E6495-JADH|MEX|ST_3|Cluster_NA|2018/01/01:0.0018997512):0.0018176274):0.0009233234,E6707-IVC|MEX|ST_3|Cluster_NA|2018/01/01:0.0000027755):0.0029915755,E7112-MAPC|MEX|ST_3|Cluster_NA|2018/01/01:0.0038334473):0.0000078625):0.0012316096,E3748-ERS|MEX|ST_3|Cluster_NA|2017/01/01:0.0009571039):0.0318087076,(((KJ474293|PA|ST_NA|Cluster_NA|2011/01/01:0.0000027755,P-011-BEDZ|PAN|ST_NA|Cluster_NA|2011/01/01:0.0000027755):0.0269115112,((KJ474326|PA|ST_NA|Cluster_NA|2011/01/01:0.0000027755,P-049-RJ|PAN|ST_NA|Cluster_NA|2011/01/01:0.0000027755):0.0015227353,KJ474356|PA|ST_NA|Cluster_NA|2011/01/01:0.0110329136):0.0171864706):0.0010350768,((((((KJ474316|PA|ST_NA|Cluster_NA|2011/01/01:0.0000027755,P-039-AFC|PAN|ST_NA|Cluster_NA|2011/01/01:0.0000027755):0.0000027755,MG982934|PA|ST_NA|Cluster_NA|2016/01/01:0.0108374632):0.0041021391,KJ474397|PA|ST_NA|Cluster_NA|2012/01/01:0.0105815690):0.0019778089,(((((KJ474333|PA|ST_NA|Cluster_NA|2011/01/01:0.0000027755,P-056-BR|PAN|ST_NA|Cluster_NA|2011/01/01:0.0000027755):0.0053755119,P-351-OJ|PAN|ST_NA|Cluster_NA|2014/01/01:0.0104086666):0.0050270771,(KJ474572|PA|ST_NA|Cluster_NA|2013/01/01:0.0163229631,((P-471-HMR|PAN|ST_NA|Cluster_NA|2015/01/01:0.0065720711,P-510-LF|PAN|ST_NA|Cluster_NA|2015/01/01:0.0000027755):0.0008371500,P-507-LS|PAN|ST_NA|Cluster_NA|2015/01/01:0.0044267384):0.0066645991):0.0035936322):0.0000061648,P-519-LC|PAN|ST_NA|Cluster_NA|2015/01/01:0.0205613100):0.0015527168,(P-398-FPA|PAN|ST_NA|Cluster_NA|2014/01/01:0.0218961436,P-506-AM|PAN|ST_NA|Cluster_NA|2015/01/01:0.0124361006):0.0020479986):0.0000056389):0.0053522809,(KJ474558|PA|ST_NA|Cluster_NA|2013/01/01:0.0222925714,KJ474224|PA|ST_NA|Cluster_NA|2011/01/01:0.0093427395):0.0058794741):0.0000065826,((KJ474366|PA|ST_NA|Cluster_NA|2011/01/01:0.0000027755,P-093-FCR|PAN|ST_NA|Cluster_NA|2011/01/01:0.0000027755):0.0179632840,(KJ474377|PA|ST_NA|Cluster_NA|2011/01/01:0.0000027755,P-107-ARJ|PAN|ST_NA|Cluster_NA|2011/01/01:0.0000027755):0.0155936704):0.0011779289):0.0152033760):0.0173171220):0.0035092629):0.0000060425):0.0011121108,(((((((((((((CEC-19-0687|MEX|ST_1|Cluster_NA|2019/10/30:0.0054175603,E5417-CJCC|MEX|ST_1|Cluster_NA|2017/01/01:0.0026360267):0.0000073238,CEC-19-1041|MEX|ST_2|Cluster_NA|2019/12/11:0.0071637921):0.0076726836,((((((CEC-21-3340|MEX|ST_1|Cluster_NA|2021/04/19:0.0089485876,E7142-AECS|MEX|ST_3|Cluster_NA|2018/01/01:0.0039076084):0.0019436968,(((E2860-JACB|MEX|ST_1|Cluster_NA|2016/01/01:0.0028794153,E7141-JAAL|MEX|ST_3|Cluster_NA|2018/01/01:0.0069081710):0.0019128368,E7477-URR|MEX|ST_3|Cluster_NA|2018/01/01:0.0029139026):0.0014482957,E7382-MABV|MEX|ST_3|Cluster_NA|2018/01/01:0.0043870867):0.0000064416):0.0012169951,CEC-22-8856|MEX|ST_2|Cluster_NA|2022/09/02:0.0128528337):0.0009160961,((MG943434|US|ST_NA|Cluster_NA|2015/01/01:0.0015979659,(E4550-BGH|MEX|ST_3|Cluster_NA|2017/01/01:0.0031814245,E7237-PSA|MEX|ST_3|Cluster_NA|2018/01/01:0.0042082491):0.0021561832):0.0010496845,E4777-HDS|MEX|ST_3|Cluster_NA|2017/01/01:0.0055389137):0.0014023143):0.0011442461,(CEC-21-4098|MEX|ST_1|Cluster_NA|2021/06/24:0.0034211345,E4503-FPL|MEX|ST_3|Cluster_NA|2017/01/01:0.0028942754):0.0045410891):0.0014661230,E2590-LALJ|MEX|ST_1|Cluster_NA|2015/01/01:0.0054066694):0.0010233568):0.0026864523,E4704-HAFZ|MEX|ST_3|Cluster_NA|2017/01/01:0.0229395369):0.0012692757,CEC-21-3509|MEX|ST_1|Cluster_NA|2021/05/03:0.0194966917):0.0236038702,KEXV01034869|BR|ST_NA|Cluster_NA|2016/01/01:0.0378915031):0.0085054217,((G-0782|GUA|ST_NA|Cluster_NA|2012/01/01:0.0195320847,(G-0928|GUA|ST_NA|Cluster_NA|2013/01/01:0.0165082056,G-1829-BVCS|GUA|ST_NA|Cluster_NA|2016/01/01:0.0141081654):0.0062978801):0.0183258712,N-384-MABV|NIC|ST_NA|Cluster_NA|2016/01/01:0.0342181407):0.0046874669):0.0025485529,(((((MF455578|US|ST_NA|Cluster_NA|2011/01/01:0.0185926427,MF456436|US|ST_NA|Cluster_NA|2012/01/01:0.0206484305):0.0002446294,MF456990|US|ST_NA|Cluster_NA|2014/01/01:0.0124327145):0.0224538551,(MF456312|US|ST_NA|Cluster_NA|2011/01/01:0.0377795462,MF456914|US|ST_NA|Cluster_NA|2015/01/01:0.0253515194):0.0117051789):0.0022890582,(MF456062|US|ST_NA|Cluster_NA|2011/01/01:0.0351818788,((E6254-CEPP|MEX|ST_3|Cluster_NA|2018/01/01:0.0460809540,N-191-NCOR|NIC|ST_NA|Cluster_NA|2013/01/01:0.0410111776):0.0029004462,(H-0431-REAG|HON|ST_NA|Cluster_NA|2013/01/01:0.0393491759,H-1151-JLMF|HON|ST_NA|Cluster_NA|2015/01/01:0.0266248863):0.0085290967):0.0035680762):0.0036156241):0.0010954116,E1069-EGM|MEX|ST_1|Cluster_NA|2013/01/01:0.0250236872):0.0031050915):0.0022388499,((((((((KEXV01002633|BR|ST_NA|Cluster_NA|2015/01/01:0.0475619410,((KEXV01016136|BR|ST_NA|Cluster_NA|2015/01/01:0.0000027755,KEXV01044639|BR|ST_NA|Cluster_NA|2016/01/01:0.0022907695):0.0147233467,KEXV01036100|BR|ST_NA|Cluster_NA|2016/01/01:0.0341998329):0.0151321753):0.0080584088,KEXV01046111|BR|ST_NA|Cluster_NA|2017/01/01:0.0367317167):0.0018316441,KEXV01034491|BR|ST_NA|Cluster_NA|2016/01/01:0.0263710497):0.0043414232,((((KEXV01031265|BR|ST_NA|Cluster_NA|2015/01/01:0.0020473556,KEXV01042519|BR|ST_NA|Cluster_NA|2017/01/01:0.0000027755):0.0010087287,KEXV01042018|BR|ST_NA|Cluster_NA|2016/01/01:0.0065579913):0.0231256938,KEXV01042085|BR|ST_NA|Cluster_NA|2016/01/01:0.0117589701):0.0215784381,(KJ474280|PA|ST_NA|Cluster_NA|2011/01/01:0.0000027755,KJ474369|PA|ST_NA|Cluster_NA|2011/01/01:0.0054113779):0.0385694764):0.0044801685):0.0028972393,(((KEXV01014757|BR|ST_NA|Cluster_NA|2014/01/01:0.0217032021,(KEXV01015662|BR|ST_NA|Cluster_NA|2015/01/01:0.0285405439,KEXV01033734|BR|ST_NA|Cluster_NA|2017/01/01:0.0277870020):0.0056781455):0.0005777287,(KEXV01044562|BR|ST_NA|Cluster_NA|2016/01/01:0.0593978100,(MG941980|US|ST_NA|Cluster_NA|2011/01/01:0.0092865680,(MG942356|US|ST_NA|Cluster_NA|2012/01/01:0.0000027755,MG942382|US|ST_NA|Cluster_NA|2012/01/01:0.0000027755):0.0077268878):0.0114084571):0.0056953254):0.0052027969,((KEXV01036170|BR|ST_NA|Cluster_NA|2016/01/01:0.0065080283,KEXV01036328|BR|ST_NA|Cluster_NA|2017/01/01:0.0517146267):0.0138594856,KEXV01037227|BR|ST_NA|Cluster_NA|2017/01/01:0.0382821246):0.0120664239):0.0005925780):0.0014517506,(KEXV01034821|BR|ST_NA|Cluster_NA|2016/01/01:0.0238325681,(KEXV01037773|BR|ST_NA|Cluster_NA|2016/01/01:0.0160359452,(KM851183|BR|ST_NA|Cluster_NA|2012/01/01:0.0008856472,KM851187|BR|ST_NA|Cluster_NA|2012/01/01:0.0068754769):0.0104313105):0.0106080008):0.0039375774):0.0020881202,KEXV01038743|BR|ST_NA|Cluster_NA|2016/01/01:0.0193267122):0.0036559419,((((((MF456409|US|ST_NA|Cluster_NA|2013/01/01:0.0290375479,((((G-0377|GUA|ST_NA|Cluster_NA|2011/01/01:0.0105481258,(G-0822|GUA|ST_NA|Cluster_NA|2012/01/01:0.0037458662,G-0902|GUA|ST_NA|Cluster_NA|2013/01/01:0.0053411516):0.0111190273):0.0008609413,G-0712|GUA|ST_NA|Cluster_NA|2012/01/01:0.0127316725):0.0025331736,G-1036|GUA|ST_NA|Cluster_NA|2013/01/01:0.0029125993):0.0132278842,((G-0472|GUA|ST_NA|Cluster_NA|2012/01/01:0.0196916078,G-1747|GUA|ST_NA|Cluster_NA|2016/01/01:0.0084986792):0.0073365525,G-0571|GUA|ST_NA|Cluster_NA|2012/01/01:0.0117371805):0.0104702916):0.0015574472):0.0097406314,(G-0433|GUA|ST_NA|Cluster_NA|2011/01/01:0.0265841852,G-0500|GUA|ST_NA|Cluster_NA|2012/01/01:0.0199185000):0.0042423063):0.0000066143,G-0760|GUA|ST_NA|Cluster_NA|2012/01/01:0.0156110818):0.0032195908,((G-0359|GUA|ST_NA|Cluster_NA|2011/01/01:0.0309217505,((((G-0393|GUA|ST_NA|Cluster_NA|2011/01/01:0.0042702601,(G-1388|GUA|ST_NA|Cluster_NA|2015/01/01:0.0078995102,((G-1686|GUA|ST_NA|Cluster_NA|2016/01/01:0.0007125969,G-1687|GUA|ST_NA|Cluster_NA|2016/01/01:0.0015232419):0.0034118672,G-1857-IRL|GUA|ST_NA|Cluster_NA|2016/01/01:0.0103091334):0.0000065898):0.0035601493):0.0045851830,G-1901-MAP|GUA|ST_NA|Cluster_NA|2016/01/01:0.0132580396):0.0104711614,((G-0524|GUA|ST_NA|Cluster_NA|2012/01/01:0.0000027755,G-0525|GUA|ST_NA|Cluster_NA|2012/01/01:0.0000027755):0.0073566181,G-0554|GUA|ST_NA|Cluster_NA|2012/01/01:0.0084414441):0.0194214256):0.0036564443,(G-0770|GUA|ST_NA|Cluster_NA|2012/01/01:0.0164714145,G-0964|GUA|ST_NA|Cluster_NA|2013/01/01:0.0244397306):0.0055225419):0.0116764303):0.0010292154,G-1409|GUA|ST_NA|Cluster_NA|2015/01/01:0.0317243381):0.0000057788):0.0067934528,((((((G-0257|GUA|ST_NA|Cluster_NA|2011/01/01:0.0335169138,G-1182|GUA|ST_NA|Cluster_NA|2014/01/01:0.0183530741):0.0047462432,G-0394|GUA|ST_NA|Cluster_NA|2011/01/01:0.0269498832):0.0000057740,(S-006-MFPG|SAL|ST_NA|Cluster_NA|2011/01/01:0.0099809882,(S-030-JALG|SAL|ST_NA|Cluster_NA|2012/01/01:0.0000027755,S-038-EALC|SAL|ST_NA|Cluster_NA|2012/01/01:0.0000027755):0.0241625786):0.0124794427):0.0106517645,(((G-0455|GUA|ST_NA|Cluster_NA|2011/01/01:0.0416310512,H-0889-JDT|HON|ST_NA|Cluster_NA|2014/01/01:0.0517966915):0.0002401242,H-0452-LAOH|HON|ST_NA|Cluster_NA|2013/01/01:0.0294302754):0.0037271898,(H-0233-DXZZ|HON|ST_NA|Cluster_NA|2013/01/01:0.0271221176,((H-0392-HWAVL|HON|ST_NA|Cluster_NA|2013/01/01:0.0186941673,H-0590-RAM|HON|ST_NA|Cluster_NA|2014/01/01:0.0145116802):0.0188696110,H-0456-CZBM|HON|ST_NA|Cluster_NA|2013/01/01:0.0410536677):0.0032247420):0.0003740073):0.0068573398):0.0005817589,(((G-0622|GUA|ST_NA|Cluster_NA|2012/01/01:0.0229183290,G-0660|GUA|ST_NA|Cluster_NA|2012/01/01:0.0320131128):0.0021153097,S-008-JEMA|SAL|ST_NA|Cluster_NA|2011/01/01:0.0204096591):0.0012913988,(N-224-AMA|NIC|ST_NA|Cluster_NA|2014/01/01:0.0035077256,N-351-MALL|NIC|ST_NA|Cluster_NA|2015/01/01:0.0023346387):0.0220388841):0.0067259863):0.0007638613,(G-0385|GUA|ST_NA|Cluster_NA|2011/01/01:0.0368078734,(G-0669|GUA|ST_NA|Cluster_NA|2012/01/01:0.0239707719,G-1610|GUA|ST_NA|Cluster_NA|2015/01/01:0.0358782533):0.0032984538):0.0017896381):0.0000065898):0.0000065826,((((MF457212|US|ST_NA|Cluster_NA|2013/01/01:0.0238062481,S-035-JEPM|SAL|ST_NA|Cluster_NA|2012/01/01:0.0311526737):0.0008884751,G-0259|GUA|ST_NA|Cluster_NA|2011/01/01:0.0188675572):0.0023778318,G-0260|GUA|ST_NA|Cluster_NA|2011/01/01:0.0075735960):0.0035297569,((E4810-MAMG|MEX|ST_1|Cluster_NA|2017/01/01:0.0000027755,E4811-EELR|MEX|ST_1|Cluster_NA|2017/01/01:0.0000027755):0.0324451823,G-0408|GUA|ST_NA|Cluster_NA|2011/01/01:0.0190218093):0.0046624415):0.0115939256):0.0039754354):0.0000065826):0.0000065826,((((MF457317|US|ST_NA|Cluster_NA|2015/01/01:0.0479397973,((G-0683|GUA|ST_NA|Cluster_NA|2012/01/01:0.0153036541,(G-0929|GUA|ST_NA|Cluster_NA|2013/01/01:0.0042358256,G-0930|GUA|ST_NA|Cluster_NA|2013/01/01:0.0059712921):0.0030438544):0.0135329071,G-1100|GUA|ST_NA|Cluster_NA|2013/01/01:0.0124389524):0.0072214116):0.0035633174,((G-0151|GUA|ST_NA|Cluster_NA|2011/01/01:0.0236755073,G-0458|GUA|ST_NA|Cluster_NA|2011/01/01:0.0168564579):0.0154748019,(G-0252|GUA|ST_NA|Cluster_NA|2011/01/01:0.0015179616,G-1154|GUA|ST_NA|Cluster_NA|2014/01/01:0.0045809119):0.0085893909):0.0024539751):0.0015656502,((G-0130|GUA|ST_NA|Cluster_NA|2011/01/01:0.0462699585,S-040-GCMT|SAL|ST_NA|Cluster_NA|2012/01/01:0.0304477955):0.0024906674,(S-018-LGHM|SAL|ST_NA|Cluster_NA|2011/01/01:0.0136218350,((S-028-SMZQ|SAL|ST_NA|Cluster_NA|2012/01/01:0.0316201599,S-036-CALV|SAL|ST_NA|Cluster_NA|2012/01/01:0.0189175561):0.0065756965,S-042-MEP|SAL|ST_NA|Cluster_NA|2012/01/01:0.0265915476):0.0021445447):0.0040506378):0.0007116658):0.0009824423,MG943371|US|ST_NA|Cluster_NA|2015/01/01:0.0231897481):0.0073713210):0.0060643632,(((((((((((KEXV01006979|BR|ST_NA|Cluster_NA|2014/01/01:0.0095807092,KEXV01044195|BR|ST_NA|Cluster_NA|2016/01/01:0.0334956788):0.0028920711,KEXV01034894|BR|ST_NA|Cluster_NA|2016/01/01:0.0175502594):0.0018935016,KEXV01016221|BR|ST_NA|Cluster_NA|2015/01/01:0.0323545662):0.0151071324,E3014-WBP|MEX|ST_3|Cluster_NA|2016/01/01:0.0324322124):0.0054818698,MF456168|US|ST_NA|Cluster_NA|2014/01/01:0.0338294346):0.0021473436,MF455697|US|ST_NA|Cluster_NA|2013/01/01:0.0237260052):0.0031566557,(MG943721|US|ST_NA|Cluster_NA|2016/01/01:0.0234937816,OM207791|US|ST_NA|Cluster_NA|2019/01/01:0.0255599107):0.0153046852):0.0022791963,(KY190130|US|ST_NA|Cluster_NA|2011/01/01:0.0233430539,MF455979|US|ST_NA|Cluster_NA|2012/01/01:0.0318786282):0.0059924243):0.0031560550,(MF457213|US|ST_NA|Cluster_NA|2012/01/01:0.0240800209,((G-0154|GUA|ST_NA|Cluster_NA|2011/01/01:0.0046019101,G-0155|GUA|ST_NA|Cluster_NA|2011/01/01:0.0178844264):0.0032392373,(G-0911|GUA|ST_NA|Cluster_NA|2013/01/01:0.0218821499,G-1471|GUA|ST_NA|Cluster_NA|2015/01/01:0.0175911280):0.0032123207):0.0101155758):0.0063884220):0.0035527472,(MH355191|US|ST_NA|Cluster_NA|2014/01/01:0.0311916025,OM205031|US|ST_NA|Cluster_NA|2019/01/01:0.0392373929):0.0077030373):0.0136298627,((((KEXV01032649|BR|ST_NA|Cluster_NA|2017/01/01:0.0197719277,KEXV01046784|BR|ST_NA|Cluster_NA|2017/01/01:0.0202508476):0.0171910495,(KU190532|CA|ST_NA|Cluster_NA|2011/01/01:0.0375450703,MH354921|US|ST_NA|Cluster_NA|2013/01/01:0.0443892745):0.0101484325):0.0022449760,(MH354972|US|ST_NA|Cluster_NA|2015/01/01:0.0103955047,MH355275|US|ST_NA|Cluster_NA|2014/01/01:0.0306833452):0.0157173530):0.0011303707,(KU190513|CA|ST_NA|Cluster_NA|2011/01/01:0.0000027755,KU190628|CA|ST_NA|Cluster_NA|2012/01/01:0.0020488001):0.0274823463):0.0046364175):0.0047709060):0.0000058945,((((((((CEC-20-1092|MEX|ST_1|Cluster_NA|2020/08/07:0.0509573108,B-092-AH|BEL|ST_NA|Cluster_NA|2014/01/01:0.0678279846):0.0149284441,KEXV01045565|BR|ST_NA|Cluster_NA|2017/01/01:0.0395999681):0.0060210751,(KEXV01045873|BR|ST_NA|Cluster_NA|2017/01/01:0.0545030195,B-114-EL|BEL|ST_NA|Cluster_NA|2014/01/01:0.0394820951):0.0165986231):0.0075337208,MG942810|US|ST_NA|Cluster_NA|2013/01/01:0.0380230008):0.0061265407,(MF455976|US|ST_NA|Cluster_NA|2011/01/01:0.0259130422,(E2316-FCC|MEX|ST_3|Cluster_NA|2015/01/01:0.0236263719,G-0380|GUA|ST_NA|Cluster_NA|2011/01/01:0.0306407019):0.0137935375):0.0017538044):0.0048057545,(((KEXV01015562|BR|ST_NA|Cluster_NA|2015/01/01:0.0437622775,((((E0202-SAP|MEX|ST_3|Cluster_NA|2012/01/01:0.0035521588,E2598-JMDP|MEX|ST_3|Cluster_NA|2015/01/01:0.0140225331):0.0028835737,(((E1347-AZM|MEX|ST_3|Cluster_NA|2013/01/01:0.0019247434,E2794-SOC|MEX|ST_3|Cluster_NA|2016/01/01:0.0040229341):0.0029323552,E1365-JCE|MEX|ST_3|Cluster_NA|2014/01/01:0.0026796824):0.0007926554,(E6769-ECMO|MEX|ST_3|Cluster_NA|2018/01/01:0.0045239516,E6927-FMFZ|MEX|ST_3|Cluster_NA|2018/01/01:0.0046583172):0.0053381103):0.0063304000):0.0036297754,(E2988-OGAM|MEX|ST_3|Cluster_NA|2016/01/01:0.0000027755,E6738-CFCF|MEX|ST_3|Cluster_NA|2018/01/01:0.0019405272):0.0204065963):0.0062581265,E0987-DRZG|MEX|ST_3|Cluster_NA|2013/01/01:0.0127002613):0.0100882048):0.0037723041,N-098-OAP|NIC|ST_NA|Cluster_NA|2012/01/01:0.0301775514):0.0058230486,((KEXV01035334|BR|ST_NA|Cluster_NA|2017/01/01:0.0241706748,KEXV01046718|BR|ST_NA|Cluster_NA|2017/01/01:0.0331384610):0.0073232877,G-0196|GUA|ST_NA|Cluster_NA|2011/01/01:0.0231424607):0.0024285732):0.0011344618):0.0023884349,((((((CEC-22-7534|MEX|ST_1|Cluster_NA|2022/05/17:0.0378006035,(KEXV01032488|BR|ST_NA|Cluster_NA|2017/01/01:0.0268226467,KEXV01033746|BR|ST_NA|Cluster_NA|2017/01/01:0.0120347493):0.0476544018):0.0036268318,(KEXV01035374|BR|ST_NA|Cluster_NA|2017/01/01:0.0397988990,(MF456942|US|ST_NA|Cluster_NA|2011/01/01:0.0268034595,MG943094|US|ST_NA|Cluster_NA|2014/01/01:0.0318022196):0.0034405269):0.0062886210):0.0029799185,(MT741155|GP|ST_NA|Cluster_NA|2014/01/01:0.0274269288,E0083-KC|MEX|ST_3|Cluster_NA|2011/01/01:0.0133956378):0.0230883591):0.0048984790,((KEXV01033827|BR|ST_NA|Cluster_NA|2016/01/01:0.0112685289,KEXV01034126|BR|ST_NA|Cluster_NA|2017/01/01:0.0078694752):0.0384811826,((KEXV01034336|BR|ST_NA|Cluster_NA|2016/01/01:0.0405534358,KEXV01042632|BR|ST_NA|Cluster_NA|2017/01/01:0.0406158877):0.0085094932,KEXV01039100|BR|ST_NA|Cluster_NA|2017/01/01:0.0458725544):0.0038101592):0.0084071852):0.0022403346,(((KEXV01031550|BR|ST_NA|Cluster_NA|2016/01/01:0.0309746510,P-344-BO|PAN|ST_NA|Cluster_NA|2014/01/01:0.0347056740):0.0010368746,MF456363|US|ST_NA|Cluster_NA|2013/01/01:0.0231572448):0.0023030453,(KT998216|GF|ST_NA|Cluster_NA|2011/01/01:0.0227054563,(((KT998234|GF|ST_NA|Cluster_NA|2011/01/01:0.0247388719,((G-1879-BUG|GUA|ST_NA|Cluster_NA|2016/01/01:0.0037807285,H-0310-KO|HON|ST_NA|Cluster_NA|2013/01/01:0.0090859745):0.0026333119,(H-0832-MRMG|HON|ST_NA|Cluster_NA|2014/01/01:0.0021853792,H-0833-TMG|HON|ST_NA|Cluster_NA|2014/01/01:0.0024301028):0.0097549133):0.0319515432):0.0037458020,MF456490|US|ST_NA|Cluster_NA|2012/01/01:0.0153866431):0.0000058269,(KY034759|US|ST_NA|Cluster_NA|2012/01/01:0.0256125642,B-065-SG|BEL|ST_NA|Cluster_NA|2013/01/01:0.0198738341):0.0037097883):0.0114144538):0.0035050626):0.0023953940):0.0008029450,(KEXV01008200|BR|ST_NA|Cluster_NA|2014/01/01:0.0159159608,(MG942856|US|ST_NA|Cluster_NA|2013/01/01:0.0303586481,P-347-EC|PAN|ST_NA|Cluster_NA|2014/01/01:0.0234532418):0.0019642406):0.0058726360):0.0000058283):0.0034991576,((CEC-21-4683|MEX|ST_1|Cluster_NA|2021/08/26:0.0504076805,((KEXV01015432|BR|ST_NA|Cluster_NA|2015/01/01:0.0217795541,KEXV01046447|BR|ST_NA|Cluster_NA|2017/01/01:0.0181303947):0.0118816211,(MW484895|CA|ST_NA|Cluster_NA|2014/01/01:0.0077948897,E7159-FGL|MEX|ST_3|Cluster_NA|2018/01/01:0.0045334200):0.0300556945):0.0022362773):0.0024326786,((((((KEXV01007666|BR|ST_NA|Cluster_NA|2014/01/01:0.0000027755,KY581419|BR|ST_NA|Cluster_NA|2014/01/01:0.0000027755):0.0428588399,(KEXV01031332|BR|ST_NA|Cluster_NA|2015/01/01:0.0315590260,KEXV01035198|BR|ST_NA|Cluster_NA|2017/01/01:0.0392746967):0.0114512558):0.0024103520,KEXV01038968|BR|ST_NA|Cluster_NA|2016/01/01:0.0331476619):0.0000063215,KEXV01039398|BR|ST_NA|Cluster_NA|2017/01/01:0.0284967623):0.0042632785,(((KEXV01030962|BR|ST_NA|Cluster_NA|2015/01/01:0.0360349502,KEXV01040382|BR|ST_NA|Cluster_NA|2016/01/01:0.0371689115):0.0107337259,KEXV01039662|BR|ST_NA|Cluster_NA|2017/01/01:0.0254325885):0.0092701749,(KJ598597|US|ST_NA|Cluster_NA|2012/01/01:0.0194899348,E0638-JLRC|MEX|ST_3|Cluster_NA|2012/01/01:0.0180668267):0.0240900193):0.0029953816):0.0016200832,((KEXV01039704|BR|ST_NA|Cluster_NA|2017/01/01:0.0214577641,(KEXV01044615|BR|ST_NA|Cluster_NA|2016/01/01:0.0138179129,KEXV01045619|BR|ST_NA|Cluster_NA|2017/01/01:0.0389910667):0.0039000801):0.0081810750,(KY036077|US|ST_NA|Cluster_NA|2012/01/01:0.0128517849,KY037070|US|ST_NA|Cluster_NA|2013/01/01:0.0202208264):0.0132501340):0.0043464562):0.0013607506):0.0021370314):0.0014021070):0.0008408051,((((((CEC-21-2788|MEX|ST_2|Cluster_NA|2021/02/26:0.0298424023,MF457198|US|ST_NA|Cluster_NA|2013/01/01:0.0389451937):0.0048853800,((MG941948|US|ST_NA|Cluster_NA|2011/01/01:0.0127095882,(MG942308|US|ST_NA|Cluster_NA|2012/01/01:0.0000027755,MG942322|US|ST_NA|Cluster_NA|2012/01/01:0.0008106356):0.0113632282):0.0164905876,MG942618|US|ST_NA|Cluster_NA|2012/01/01:0.0115923027):0.0139613917):0.0020375923,MH354696|US|ST_NA|Cluster_NA|2012/01/01:0.0149453657):0.0028611285,(MF457386|US|ST_NA|Cluster_NA|2013/01/01:0.0139337788,(MG942429|US|ST_NA|Cluster_NA|2012/01/01:0.0282048046,(E5519-EGR|MEX|ST_1|Cluster_NA|2017/01/01:0.0028885759,E5539-JHRG|MEX|ST_1|Cluster_NA|2017/01/01:0.0000065826):0.0390653130):0.0059975301):0.0014304201):0.0019011861,((KEXV01044041|BR|ST_NA|Cluster_NA|2016/01/01:0.0194740155,KJ677074|CU|ST_NA|Cluster_NA|2012/01/01:0.0197991838):0.0017254975,(((KEXV01045606|BR|ST_NA|Cluster_NA|2017/01/01:0.0486958187,MG942936|US|ST_NA|Cluster_NA|2014/01/01:0.0398210931):0.0065843897,(E1907-RPSL|MEX|ST_3|Cluster_NA|2015/01/01:0.0105926061,E7168-JDJPS|MEX|ST_3|Cluster_NA|2018/01/01:0.0126431871):0.0204390454):0.0040811943,(((MH353963|US|ST_NA|Cluster_NA|2012/01/01:0.0021530093,MH355040|US|ST_NA|Cluster_NA|2014/01/01:0.0126591676):0.0032932864,MH355084|US|ST_NA|Cluster_NA|2014/01/01:0.0045965472):0.0232260577,E2689-SAM|MEX|ST_3|Cluster_NA|2015/01/01:0.0274101646):0.0051215978):0.0028368280):0.0030872281):0.0000058965,((((((CEC-22-9079|MEX|ST_2|Cluster_NA|2022/09/26:0.0327397561,(E1088-LGCV|MEX|ST_3|Cluster_NA|2013/01/01:0.0148349587,(E5117-JRRG|MEX|ST_3|Cluster_NA|2017/01/01:0.0066175928,E5763-AMH|MEX|ST_3|Cluster_NA|2017/01/01:0.0071082167):0.0040336355):0.0235630795):0.0059471988,(MG943505|US|ST_NA|Cluster_NA|2016/01/01:0.0356980687,E1453-HSJ|MEX|ST_1|Cluster_NA|2014/01/01:0.0291615263):0.0075596073):0.0018280644,(((((KEXV01035437|BR|ST_NA|Cluster_NA|2017/01/01:0.0409851831,MG800375|US|ST_NA|Cluster_NA|2011/01/01:0.0441030031):0.0087293373,MG800415|US|ST_NA|Cluster_NA|2011/01/01:0.0358095411):0.0109809889,(KEXV01038953|BR|ST_NA|Cluster_NA|2016/01/01:0.0386427918,KJ474334|PA|ST_NA|Cluster_NA|2011/01/01:0.0429981147):0.0013115163):0.0029671158,MG800598|US|ST_NA|Cluster_NA|2015/01/01:0.0491351116):0.0055376192,(KU190603|CA|ST_NA|Cluster_NA|2012/01/01:0.0106336211,KU190636|CA|ST_NA|Cluster_NA|2012/01/01:0.0093230799):0.0233588104):0.0028813717):0.0000062612,(((KEXV01039300|BR|ST_NA|Cluster_NA|2017/01/01:0.0193927058,E0903-RBM|MEX|ST_3|Cluster_NA|2013/01/01:0.0311998527):0.0053859966,(E4258-CMMS|MEX|ST_3|Cluster_NA|2017/01/01:0.0090283240,E7340-YGQ|MEX|ST_3|Cluster_NA|2018/01/01:0.0208175122):0.0322733020):0.0023541796,(KU190510|CA|ST_NA|Cluster_NA|2011/01/01:0.0133856130,(((G-0286|GUA|ST_NA|Cluster_NA|2011/01/01:0.0022255591,G-1821-JFB|GUA|ST_NA|Cluster_NA|2016/01/01:0.0148548399):0.0023531900,G-0328|GUA|ST_NA|Cluster_NA|2011/01/01:0.0120704402):0.0029060790,((G-0355|GUA|ST_NA|Cluster_NA|2011/01/01:0.0057484524,G-0813|GUA|ST_NA|Cluster_NA|2012/01/01:0.0071439899):0.0014975257,(((G-1277|GUA|ST_NA|Cluster_NA|2014/01/01:0.0061837549,G-1537|GUA|ST_NA|Cluster_NA|2015/01/01:0.0015421298):0.0064136632,(G-1345|GUA|ST_NA|Cluster_NA|2014/01/01:0.0050321066,G-1550|GUA|ST_NA|Cluster_NA|2015/01/01:0.0051164537):0.0033371530):0.0047692861,(G-1463|GUA|ST_NA|Cluster_NA|2015/01/01:0.0071006253,G-1906-BAJ|GUA|ST_NA|Cluster_NA|2016/01/01:0.0223467926):0.0008672441):0.0000027755):0.0030223638):0.0071324831):0.0115892985):0.0028870678):0.0000067094,(KEXV01034849|BR|ST_NA|Cluster_NA|2016/01/01:0.0247670835,MG943113|US|ST_NA|Cluster_NA|2014/01/01:0.0253893853):0.0025907303):0.0011571035,((((KU190596|CA|ST_NA|Cluster_NA|2011/01/01:0.0176258995,(((KU190680|CA|ST_NA|Cluster_NA|2012/01/01:0.0053298361,KU190689|CA|ST_NA|Cluster_NA|2012/01/01:0.0038086531):0.0125608412,KU190741|CA|ST_NA|Cluster_NA|2013/01/01:0.0195186023):0.0057936295,KU190784|CA|ST_NA|Cluster_NA|2013/01/01:0.0225909167):0.0024690008):0.0109875161,KU190687|CA|ST_NA|Cluster_NA|2012/01/01:0.0197298865):0.0001668354,KU190715|CA|ST_NA|Cluster_NA|2012/01/01:0.0064790492):0.0083546560,KU190667|CA|ST_NA|Cluster_NA|2012/01/01:0.0301562209):0.0027469769):0.0022092454):0.0060725733):0.0024731239):0.0000056389,((((CEC-21-5492|MEX|ST_1|Cluster_NA|2021/11/08:0.0234949437,(MF457172|US|ST_NA|Cluster_NA|2013/01/01:0.0139463419,(MF457185|US|ST_NA|Cluster_NA|2013/01/01:0.0051781518,MF457217|US|ST_NA|Cluster_NA|2013/01/01:0.0170246523):0.0044188728):0.0165420935):0.0019301824,KEXV01045311|BR|ST_NA|Cluster_NA|2017/01/01:0.0195341267):0.0017214394,KEXV01038325|BR|ST_NA|Cluster_NA|2016/01/01:0.0192777372):0.0025268445,((((((KEXV01002605|BR|ST_NA|Cluster_NA|2015/01/01:0.0218594516,KEXV01036157|BR|ST_NA|Cluster_NA|2016/01/01:0.0403676925):0.0051983424,(KEXV01005211|BR|ST_NA|Cluster_NA|2014/01/01:0.0223616461,KEXV01034386|BR|ST_NA|Cluster_NA|2017/01/01:0.0203387684):0.0021617398):0.0024846002,KEXV01037556|BR|ST_NA|Cluster_NA|2017/01/01:0.0291077455):0.0194453611,(KEXV01037331|BR|ST_NA|Cluster_NA|2017/01/01:0.0391418240,(KU190650|CA|ST_NA|Cluster_NA|2012/01/01:0.0000065826,(KU190682|CA|ST_NA|Cluster_NA|2012/01/01:0.0000027755,KU190759|CA|ST_NA|Cluster_NA|2013/01/01:0.0000027755):0.0019776581):0.0165110337):0.0058831178):0.0008161348,(KY035265|US|ST_NA|Cluster_NA|2011/01/01:0.0242441239,KY036699|US|ST_NA|Cluster_NA|2011/01/01:0.0113389651):0.0107731326):0.0018723846,(((KF384807|US|ST_NA|Cluster_NA|2011/01/01:0.0322233395,MF455688|US|ST_NA|Cluster_NA|2011/01/01:0.0342828873):0.0024128529,MH354944|US|ST_NA|Cluster_NA|2013/01/01:0.0247324010):0.0021080252,(MG941992|US|ST_NA|Cluster_NA|2011/01/01:0.0083031548,MG941998|US|ST_NA|Cluster_NA|2011/01/01:0.0005172054):0.0299997202):0.0013934777):0.0023046230):0.0035344240):0.0015431133,((((KEXV01005230|BR|ST_NA|Cluster_NA|2014/01/01:0.0135595121,((KEXV01006980|BR|ST_NA|Cluster_NA|2014/01/01:0.0073784766,(KEXV01034921|BR|ST_NA|Cluster_NA|2016/01/01:0.0148462000,KEXV01035401|BR|ST_NA|Cluster_NA|2017/01/01:0.0389592704):0.0028816803):0.0103623729,(((KEXV01015119|BR|ST_NA|Cluster_NA|2014/01/01:0.0106111021,(KEXV01036022|BR|ST_NA|Cluster_NA|2016/01/01:0.0243167798,KEXV01036126|BR|ST_NA|Cluster_NA|2016/01/01:0.0221607900):0.0150074257):0.0046115405,KEXV01044241|BR|ST_NA|Cluster_NA|2016/01/01:0.0123609330):0.0062214540,(KEXV01032782|BR|ST_NA|Cluster_NA|2017/01/01:0.0435769601,KEXV01043848|BR|ST_NA|Cluster_NA|2016/01/01:0.0295072138):0.0000065371):0.0028714570):0.0071632161):0.0058040422,G-1125|GUA|ST_NA|Cluster_NA|2013/01/01:0.0188622078):0.0040398325,(KEXV01038790|BR|ST_NA|Cluster_NA|2016/01/01:0.0341382329,MT308203|US|ST_NA|Cluster_NA|2016/01/01:0.0361889281):0.0046001664):0.0013938085,((KT124750|US|ST_NA|Cluster_NA|2012/01/01:0.0046215187,MG942163|US|ST_NA|Cluster_NA|2011/01/01:0.0014974569):0.0247291545,E6248-ESPC|MEX|ST_3|Cluster_NA|2018/01/01:0.0259256684):0.0039180722):0.0000055760):0.0002364089):0.0016034744,(((((((((CEC-19-0505|MEX|ST_1|Cluster_NA|2019/10/09:0.0219641459,((CEC-21-5673|MEX|ST_2|Cluster_NA|2021/11/25:0.0032150298,CEC-22-6120|MEX|ST_1|Cluster_NA|2022/01/14:0.0046820363):0.0106521543,CEC-21-5794|MEX|ST_1|Cluster_NA|2021/12/02:0.0095442416):0.0166443052):0.0009376659,E4250-CUFG|MEX|ST_3|Cluster_NA|2017/01/01:0.0157037153):0.0014099850,(CEC-21-2657|MEX|ST_1|Cluster_NA|2021/02/15:0.0109011622,((CEC-22-7227|MEX|ST_1|Cluster_NA|2022/04/21:0.0028206931,CEC-22-7247|MEX|ST_1|Cluster_NA|2022/04/25:0.0003269491):0.0011425878,CEC-22-7248|MEX|ST_1|Cluster_NA|2022/04/25:0.0000976286):0.0195197563):0.0139761989):0.0146883058,((MF455655|US|ST_NA|Cluster_NA|2011/01/01:0.0046749526,MF456882|US|ST_NA|Cluster_NA|2012/01/01:0.0141981529):0.0021280736,MF457250|US|ST_NA|Cluster_NA|2014/01/01:0.0111861134):0.0203251227):0.0000061876,(KU190757|CA|ST_NA|Cluster_NA|2013/01/01:0.0209893134,MF455515|US|ST_NA|Cluster_NA|2013/01/01:0.0184124493):0.0032066783):0.0000069545,(((MF456994|US|ST_NA|Cluster_NA|2015/01/01:0.0109198022,MF457144|US|ST_NA|Cluster_NA|2011/01/01:0.0070222026):0.0132133738,E4015-AMGG|MEX|ST_3|Cluster_NA|2017/01/01:0.0254341549):0.0057168114,(E1023-JLM|MEX|ST_3|Cluster_NA|2013/01/01:0.0225889114,(E4415-JAVA|MEX|ST_3|Cluster_NA|2017/01/01:0.0151041386,E6759-JCAS|MEX|ST_3|Cluster_NA|2018/01/01:0.0043171339):0.0211269161):0.0107585698):0.0024874172):0.0021421099,((((((CEC-19-0991|MEX|ST_1|Cluster_NA|2019/12/05:0.0086540966,E2937-JAG|MEX|ST_1|Cluster_NA|2016/01/01:0.0069723084):0.0161325046,(MF455556|US|ST_NA|Cluster_NA|2014/01/01:0.0164939077,MF456013|US|ST_NA|Cluster_NA|2012/01/01:0.0171366171):0.0093973945):0.0000071882,MH352888|US|ST_NA|Cluster_NA|2011/01/01:0.0369431491):0.0017531120,MH830841|US|ST_NA|Cluster_NA|2013/01/01:0.0081490574):0.0040692023,((CEC-20-1372|MEX|ST_1|Cluster_NA|2020/09/07:0.0237237851,(E2870-RCCU|MEX|ST_3|Cluster_NA|2016/01/01:0.0000065826,E5302-EMJDP|MEX|ST_3|Cluster_NA|2017/01/01:0.0110325382):0.0157265522):0.0080382510,(E1931-JAMC|MEX|ST_3|Cluster_NA|2015/01/01:0.0197885891,E2810-LFLL|MEX|ST_3|Cluster_NA|2016/01/01:0.0129978716):0.0038368736):0.0142555027):0.0004543994,((KU190542|CA|ST_NA|Cluster_NA|2011/01/01:0.0279197015,(MF456210|US|ST_NA|Cluster_NA|2011/01/01:0.0272222058,MK580206|US|ST_NA|Cluster_NA|2017/01/01:0.0248710611):0.0045645090):0.0038946693,((MN467284|US|ST_NA|Cluster_NA|2016/01/01:0.0322716814,KY035809|US|ST_NA|Cluster_NA|2012/01/01:0.0274155547):0.0077654263,(E2533-JAGG|MEX|ST_3|Cluster_NA|2015/01/01:0.0109717883,E4333-RAAM|MEX|ST_3|Cluster_NA|2017/01/01:0.0273070924):0.0188157002):0.0027125133):0.0027583533):0.0013277402):0.0007405430,((KEXV01008444|BR|ST_NA|Cluster_NA|2015/01/01:0.0328875444,(KM851152|BR|ST_NA|Cluster_NA|2012/01/01:0.0382698121,MH354898|US|ST_NA|Cluster_NA|2013/01/01:0.0368025510):0.0000061393):0.0063330834,((MF456706|US|ST_NA|Cluster_NA|2012/01/01:0.0268231658,MH354402|US|ST_NA|Cluster_NA|2011/01/01:0.0319480637):0.0018775211,MG942359|US|ST_NA|Cluster_NA|2012/01/01:0.0166286104):0.0028964888):0.0030788732):0.0010230173,(((((((((((CEC-19-0579|MEX|ST_1|Cluster_NA|2019/10/16:0.0049690032,CEC-20-1677|MEX|ST_1|Cluster_NA|2020/10/12:0.0050016749):0.0037188007,CEC-21-3788|MEX|ST_1|Cluster_NA|2021/05/26:0.0036284689):0.0298212484,E0748-FJMT|MEX|ST_3|Cluster_NA|2012/01/01:0.0220608085):0.0103029811,(((((CEC-21-3413|MEX|ST_1|Cluster_NA|2021/04/21:0.0138560314,CEC-21-4384|MEX|ST_2|Cluster_NA|2021/07/20:0.0101322542):0.0099860394,E1820-TVC|MEX|ST_1|Cluster_NA|2015/01/01:0.0112830367):0.0001380537,E0962-CAV|MEX|ST_1|Cluster_NA|2013/01/01:0.0103213100):0.0154683375,(E5025-SJMZ|MEX|ST_1|Cluster_NA|2017/01/01:0.0336720136,E6957-MAJV|MEX|ST_3|Cluster_NA|2018/01/01:0.0302181119):0.0029352586):0.0042092212,CEC-22-6153|MEX|ST_1|Cluster_NA|2022/01/17:0.0495366935):0.0052260680):0.0081689314,(((KEXV01043723|BR|ST_NA|Cluster_NA|2016/01/01:0.0382976677,MH354709|US|ST_NA|Cluster_NA|2012/01/01:0.0252312336):0.0071507121,E2122-DGS|MEX|ST_3|Cluster_NA|2015/01/01:0.0228001768):0.0034828283,(E1426-MHR|MEX|ST_3|Cluster_NA|2014/01/01:0.0301541920,G-1250|GUA|ST_NA|Cluster_NA|2014/01/01:0.0361887990):0.0016139334):0.0023878152):0.0004507077,(((CEC-19-0977|MEX|ST_1|Cluster_NA|2019/12/04:0.0276020070,CEC-21-3502|MEX|ST_1|Cluster_NA|2021/04/30:0.0229946950):0.0147771292,(((KJ722898|US|ST_NA|Cluster_NA|2011/01/01:0.0023835010,MG943597|US|ST_NA|Cluster_NA|2016/01/01:0.0023467277):0.0000070903,MG943294|US|ST_NA|Cluster_NA|2015/01/01:0.0049644325):0.0280843482,((MG943310|US|ST_NA|Cluster_NA|2015/01/01:0.0021348420,MG943479|US|ST_NA|Cluster_NA|2015/01/01:0.0122057919):0.0123203054,(MG943393|US|ST_NA|Cluster_NA|2015/01/01:0.0090727091,E3722-JRCV|MEX|ST_3|Cluster_NA|2017/01/01:0.0282285361):0.0037005991):0.0227643200):0.0032840200):0.0024398909,(KEXV01002834|BR|ST_NA|Cluster_NA|2015/01/01:0.0214667259,KEXV01007095|BR|ST_NA|Cluster_NA|2014/01/01:0.0339006419):0.0094160265):0.0039526101):0.0044615929,((((CEC-19-0973|MEX|ST_1|Cluster_NA|2019/12/04:0.0168118269,(CEC-20-2160|MEX|ST_2|Cluster_NA|2020/11/30:0.0114725595,E4171-AMFR|MEX|ST_3|Cluster_NA|2017/01/01:0.0182811605):0.0139208824):0.0017773356,(E2076-FJR|MEX|ST_3|Cluster_NA|2015/01/01:0.0174986770,E2302-MCPR|MEX|ST_3|Cluster_NA|2015/01/01:0.0197698801):0.0035241410):0.0174766409,((((KEXV01012063|BR|ST_NA|Cluster_NA|2015/01/01:0.0309859626,ON423247|BR|ST_NA|Cluster_NA|2013/01/01:0.0371806390):0.0070032930,KEXV01033960|BR|ST_NA|Cluster_NA|2017/01/01:0.0189377848):0.0104482798,KEXV01045689|BR|ST_NA|Cluster_NA|2017/01/01:0.0263934682):0.0000062562,(KEXV01039425|BR|ST_NA|Cluster_NA|2017/01/01:0.0262980307,KEXV01046766|BR|ST_NA|Cluster_NA|2017/01/01:0.0559280842):0.0140224751):0.0058136486):0.0010305541,((((KEXV01016023|BR|ST_NA|Cluster_NA|2015/01/01:0.0039867551,KEXV01044638|BR|ST_NA|Cluster_NA|2016/01/01:0.0111787795):0.0244215889,(OM204643|US|ST_NA|Cluster_NA|2019/01/01:0.0010594357,KY037073|US|ST_NA|Cluster_NA|2013/01/01:0.0018284922):0.0330215578):0.0050815323,MF455912|US|ST_NA|Cluster_NA|2011/01/01:0.0203670892):0.0025790024,(MF456850|US|ST_NA|Cluster_NA|2011/01/01:0.0185167755,(((((MH354449|US|ST_NA|Cluster_NA|2011/01/01:0.0116961249,E6404-GDU|MEX|ST_3|Cluster_NA|2018/01/01:0.0198671471):0.0022786833,(E6591-RZF|MEX|ST_3|Cluster_NA|2018/01/01:0.0048188219,E7390-AECO|MEX|ST_3|Cluster_NA|2018/01/01:0.0058163160):0.0061552564):0.0055691610,((E6009-JGN|MEX|ST_3|Cluster_NA|2018/01/01:0.0030673703,E6547-JMLQ|MEX|ST_3|Cluster_NA|2018/01/01:0.0067930479):0.0113937685,(E6499-OSM|MEX|ST_3|Cluster_NA|2018/01/01:0.0105873388,E6594-FCP|MEX|ST_3|Cluster_NA|2018/01/01:0.0081461149):0.0121016557):0.0021333266):0.0026788866,E0599-JTM|MEX|ST_3|Cluster_NA|2012/01/01:0.0069657675):0.0021719274,(E0132-ARR|MEX|ST_3|Cluster_NA|2011/01/01:0.0034368899,E0133-IGEV|MEX|ST_3|Cluster_NA|2011/01/01:0.0089060917):0.0110667567):0.0144050290):0.0013963030):0.0048674917):0.0043448719):0.0010563173,(((((CEC-22-6255|MEX|ST_1|Cluster_NA|2022/01/26:0.0215838065,(E4510-HRM|MEX|ST_3|Cluster_NA|2017/01/01:0.0058453666,(E4705-RACA|MEX|ST_3|Cluster_NA|2017/01/01:0.0059390735,E5598-ICV|MEX|ST_3|Cluster_NA|2017/01/01:0.0026357134):0.0102083822):0.0063228421):0.0211327355,E1197-JABP|MEX|ST_3|Cluster_NA|2013/01/01:0.0168894694):0.0156954482,((KEXV01036694|BR|ST_NA|Cluster_NA|2016/01/01:0.0373330318,KEXV01038709|BR|ST_NA|Cluster_NA|2016/01/01:0.0306078856):0.0062745059,E6853-RCDLC|MEX|ST_3|Cluster_NA|2018/01/01:0.0421568477):0.0029093153):0.0029328579,((MH354409|US|ST_NA|Cluster_NA|2011/01/01:0.0125072558,MH354640|US|ST_NA|Cluster_NA|2011/01/01:0.0106030912):0.0093194612,MH355187|US|ST_NA|Cluster_NA|2015/01/01:0.0096261132):0.0168934838):0.0035293032,(CEC-22-8706|MEX|ST_1|Cluster_NA|2022/08/23:0.0447269864,H-0028-OAMM|HON|ST_NA|Cluster_NA|2013/01/01:0.0240916147):0.0050196380):0.0027975555):0.0030860680,(((((KEXV01006926|BR|ST_NA|Cluster_NA|2014/01/01:0.0000027755,KEXV01007027|BR|ST_NA|Cluster_NA|2014/01/01:0.0000027755):0.0217097522,(KEXV01006933|BR|ST_NA|Cluster_NA|2014/01/01:0.0054432698,KEXV01007025|BR|ST_NA|Cluster_NA|2014/01/01:0.0051167542):0.0152625047):0.0098788504,KY035939|US|ST_NA|Cluster_NA|2011/01/01:0.0163493643):0.0060312163,(KEXV01039065|BR|ST_NA|Cluster_NA|2017/01/01:0.0276748279,MF456204|US|ST_NA|Cluster_NA|2011/01/01:0.0225872649):0.0062550649):0.0013264214,((((KEXV01015894|BR|ST_NA|Cluster_NA|2015/01/01:0.0098601106,KEXV01043043|BR|ST_NA|Cluster_NA|2016/01/01:0.0104583528):0.0141893610,(KEXV01044315|BR|ST_NA|Cluster_NA|2016/01/01:0.0112272347,KEXV01045890|BR|ST_NA|Cluster_NA|2017/01/01:0.0154946632):0.0013839705):0.0240830665,((MK922717|US|ST_NA|Cluster_NA|2018/01/01:0.0417951088,MN528351|BR|ST_NA|Cluster_NA|2018/01/01:0.0430352246):0.0107929640,(E2205-JCHA|MEX|ST_3|Cluster_NA|2015/01/01:0.0159607748,(E5915-MTM|MEX|ST_3|Cluster_NA|2018/01/01:0.0187096951,E6083-VCL|MEX|ST_3|Cluster_NA|2018/01/01:0.0137430704):0.0098262593):0.0146330177):0.0013442712):0.0000056389,(KEXV01043203|BR|ST_NA|Cluster_NA|2016/01/01:0.0233731128,KEXV01044536|BR|ST_NA|Cluster_NA|2016/01/01:0.0256720408):0.0139433767):0.0021039093):0.0042654027):0.0000061243,((((CEC-21-5617|MEX|ST_1|Cluster_NA|2021/11/19:0.0436009943,(MG197126|US|ST_NA|Cluster_NA|2013/01/01:0.0485747741,E2168-EMB|MEX|ST_3|Cluster_NA|2015/01/01:0.0473182199):0.0079626901):0.0000073888,((KEXV01034266|BR|ST_NA|Cluster_NA|2016/01/01:0.0335575591,KEXV01034423|BR|ST_NA|Cluster_NA|2017/01/01:0.0272355869):0.0207131651,(KEXV01043369|BR|ST_NA|Cluster_NA|2016/01/01:0.0247832338,KEXV01043779|BR|ST_NA|Cluster_NA|2016/01/01:0.0071091983):0.0238576384):0.0000034852):0.0022854126,(KEXV01036412|BR|ST_NA|Cluster_NA|2017/01/01:0.0187040436,(MG942934|US|ST_NA|Cluster_NA|2014/01/01:0.0038733239,MK330089|US|ST_NA|Cluster_NA|2014/01/01:0.0032872791):0.0186517952):0.0034714929):0.0040268753,(((KU190479|CA|ST_NA|Cluster_NA|2011/01/01:0.0119381286,KU190833|CA|ST_NA|Cluster_NA|2013/01/01:0.0138360657):0.0063164277,(KU190529|CA|ST_NA|Cluster_NA|2011/01/01:0.0227357915,(KU190595|CA|ST_NA|Cluster_NA|2011/01/01:0.0021292653,KU190807|CA|ST_NA|Cluster_NA|2013/01/01:0.0020473845):0.0079562330):0.0018795224):0.0077323958,MH354642|US|ST_NA|Cluster_NA|2011/01/01:0.0211433896):0.0067418419):0.0010072595):0.0000063267,((((((((CEC-20-2163|MEX|ST_1|Cluster_NA|2020/12/03:0.0154007918,CEC-20-2199|MEX|ST_1|Cluster_NA|2020/12/04:0.0053270584):0.0433147918,MF456902|US|ST_NA|Cluster_NA|2011/01/01:0.0272434160):0.0053827265,(KY057375|US|ST_NA|Cluster_NA|2015/01/01:0.0176695789,MH354486|US|ST_NA|Cluster_NA|2011/01/01:0.0003981857):0.0278435224):0.0029815576,(KEXV01033931|BR|ST_NA|Cluster_NA|2016/01/01:0.0422853760,KEXV01046345|BR|ST_NA|Cluster_NA|2017/01/01:0.0592134934):0.0084249032):0.0034941127,((KEXV01014653|BR|ST_NA|Cluster_NA|2014/01/01:0.0265649386,((((((MG942512|US|ST_NA|Cluster_NA|2012/01/01:0.0086515745,MG942652|US|ST_NA|Cluster_NA|2013/01/01:0.0058866168):0.0010609861,MG943493|US|ST_NA|Cluster_NA|2016/01/01:0.0095893394):0.0027763197,G-0197|GUA|ST_NA|Cluster_NA|2011/01/01:0.0166229093):0.0163199281,E4774-OMRT|MEX|ST_3|Cluster_NA|2017/01/01:0.0333919867):0.0000066714,MH789709|US|ST_NA|Cluster_NA|2016/01/01:0.0290299714):0.0029419192,OQ752739|CA|ST_NA|Cluster_NA|2016/01/01:0.0313129846):0.0029423038):0.0017301565,(MG943149|US|ST_NA|Cluster_NA|2014/01/01:0.0136971926,((MG943158|US|ST_NA|Cluster_NA|2014/01/01:0.0024873047,MG943712|US|ST_NA|Cluster_NA|2016/01/01:0.0055503305):0.0012003099,MG943191|US|ST_NA|Cluster_NA|2014/01/01:0.0000027755):0.0019568145):0.0306864101):0.0000057782):0.0020588217,KEXV01041064|BR|ST_NA|Cluster_NA|2016/01/01:0.0189057740):0.0000075311,(((((KT737307|BR|ST_NA|Cluster_NA|2014/01/01:0.0071013661,(KU190599|CA|ST_NA|Cluster_NA|2011/01/01:0.0040231852,MG942796|US|ST_NA|Cluster_NA|2013/01/01:0.0101796618):0.0049091606):0.0182804663,(KU190683|CA|ST_NA|Cluster_NA|2012/01/01:0.0076256266,MG942087|US|ST_NA|Cluster_NA|2011/01/01:0.0120792594):0.0154351625):0.0107799971,E2974-CAOS|MEX|ST_3|Cluster_NA|2016/01/01:0.0394259859):0.0020445744,(MF456111|US|ST_NA|Cluster_NA|2012/01/01:0.0245206842,MH354523|US|ST_NA|Cluster_NA|2012/01/01:0.0260078550):0.0027492103):0.0038006383,(((MG942063|US|ST_NA|Cluster_NA|2011/01/01:0.0032926696,MG942616|US|ST_NA|Cluster_NA|2013/01/01:0.0008225987):0.0000065826,MG942661|US|ST_NA|Cluster_NA|2013/01/01:0.0032853337):0.0083618458,(MG942066|US|ST_NA|Cluster_NA|2011/01/01:0.0000027755,MK922771|US|ST_NA|Cluster_NA|2018/01/01:0.0042243955):0.0059432625):0.0173765630):0.0020002440):0.0020772946,((((KJ680946|US|ST_NA|Cluster_NA|2012/01/01:0.0278775369,(MG943429|US|ST_NA|Cluster_NA|2015/01/01:0.0241067861,KY036978|US|ST_NA|Cluster_NA|2011/01/01:0.0139116892):0.0074985185):0.0127453580,E6407-AGE|MEX|ST_3|Cluster_NA|2018/01/01:0.0310054040):0.0033079751,(((MG196673|US|ST_NA|Cluster_NA|2011/01/01:0.0253721180,E1768-JVA|MEX|ST_3|Cluster_NA|2014/01/01:0.0259545736):0.0051165191,MK922744|US|ST_NA|Cluster_NA|2018/01/01:0.0196983067):0.0000073222,MG196816|US|ST_NA|Cluster_NA|2012/01/01:0.0386986527):0.0045915380):0.0014417274,(MH354763|US|ST_NA|Cluster_NA|2013/01/01:0.0243116908,(KY037502|US|ST_NA|Cluster_NA|2011/01/01:0.0200996524,H-0385-AMF|HON|ST_NA|Cluster_NA|2013/01/01:0.0283693511):0.0028419500):0.0030913541):0.0023431564):0.0000073123):0.0000075542):0.0002338647):0.0000062618,(OQ092466|US|ST_NA|Cluster_NA|2021/01/01:0.0207410829,KY037012|US|ST_NA|Cluster_NA|2011/01/01:0.0254254195):0.0035104397):0.0000062539):0.0005658255,(((((((((((CEC-20-1676|MEX|ST_1|Cluster_NA|2020/10/12:0.0223581315,E4175-GJM|MEX|ST_3|Cluster_NA|2017/01/01:0.0040446854):0.0230018269,(KEXV01036358|BR|ST_NA|Cluster_NA|2017/01/01:0.0476380235,KEXV01037637|BR|ST_NA|Cluster_NA|2016/01/01:0.0361537177):0.0039563106):0.0036732777,MG943600|US|ST_NA|Cluster_NA|2016/01/01:0.0324017957):0.0041062105,KEXV01038759|BR|ST_NA|Cluster_NA|2016/01/01:0.0292157985):0.0009789277,((KEXV01038601|BR|ST_NA|Cluster_NA|2016/01/01:0.0060925649,KEXV01039771|BR|ST_NA|Cluster_NA|2017/01/01:0.0422165881):0.0106988713,(MG943454|US|ST_NA|Cluster_NA|2015/01/01:0.0073258691,(MG943678|US|ST_NA|Cluster_NA|2016/01/01:0.0017156010,MN971717|US|ST_NA|Cluster_NA|2017/01/01:0.0041388179):0.0008359876):0.0225095835):0.0012661758):0.0032320433,(((KEXV01015220|BR|ST_NA|Cluster_NA|2014/01/01:0.0154256781,E3268-ASS|MEX|ST_3|Cluster_NA|2017/01/01:0.0261803516):0.0077590983,KEXV01044378|BR|ST_NA|Cluster_NA|2016/01/01:0.0284441336):0.0081501734,KM851164|BR|ST_NA|Cluster_NA|2012/01/01:0.0269919945):0.0004362569):0.0016646105,(KEXV01031396|BR|ST_NA|Cluster_NA|2016/01/01:0.0235664349,((((((MG942052|US|ST_NA|Cluster_NA|2011/01/01:0.0162415530,(MG942800|US|ST_NA|Cluster_NA|2013/01/01:0.0174570186,MG942997|US|ST_NA|Cluster_NA|2014/01/01:0.0198025090):0.0040158922):0.0015262771,MG943249|US|ST_NA|Cluster_NA|2015/01/01:0.0152365597):0.0008577036,((MG942617|US|ST_NA|Cluster_NA|2012/01/01:0.0151535825,MK922701|US|ST_NA|Cluster_NA|2018/01/01:0.0172684838):0.0039992824,((MG943233|US|ST_NA|Cluster_NA|2015/01/01:0.0287255942,E0371-AR|MEX|ST_3|Cluster_NA|2012/01/01:0.0358924992):0.0027078720,(MG943730|US|ST_NA|Cluster_NA|2016/01/01:0.0362454981,OP977474|US|ST_NA|Cluster_NA|2012/01/01:0.0161325670):0.0011003002):0.0000065826):0.0000065898):0.0008599796,((MG942550|US|ST_NA|Cluster_NA|2012/01/01:0.0144559968,MG942655|US|ST_NA|Cluster_NA|2013/01/01:0.0205755347):0.0042702174,(MG943412|US|ST_NA|Cluster_NA|2015/01/01:0.0381936814,MK922786|US|ST_NA|Cluster_NA|2018/01/01:0.0259447071):0.0000065639):0.0000080574):0.0000060137,(MG942622|US|ST_NA|Cluster_NA|2013/01/01:0.0000027755,MK922802|US|ST_NA|Cluster_NA|2018/01/01:0.0000027755):0.0204007157):0.0005070313,((MG942081|US|ST_NA|Cluster_NA|2011/01/01:0.0127080750,MG942122|US|ST_NA|Cluster_NA|2011/01/01:0.0127699128):0.0012930346,(KY036973|US|ST_NA|Cluster_NA|2011/01/01:0.0007906268,MH789665|US|ST_NA|Cluster_NA|2016/01/01:0.0060630981):0.0265802619):0.0017490644):0.0083860968):0.0022576588):0.0020537666,(((KEXV01031591|BR|ST_NA|Cluster_NA|2016/01/01:0.0433996504,MH354726|US|ST_NA|Cluster_NA|2012/01/01:0.0299621868):0.0056651109,KU678125|US|ST_NA|Cluster_NA|2014/01/01:0.0293179539):0.0045533166,MH352776|US|ST_NA|Cluster_NA|2011/01/01:0.0220968551):0.0020127079):0.0011438906,((((((KEXV01002754|BR|ST_NA|Cluster_NA|2015/01/01:0.0330728744,(KEXV01043638|BR|ST_NA|Cluster_NA|2016/01/01:0.0267548528,KEXV01044692|BR|ST_NA|Cluster_NA|2016/01/01:0.0305140270):0.0015427814):0.0013328607,((KEXV01038036|BR|ST_NA|Cluster_NA|2017/01/01:0.0331739852,KEXV01042829|BR|ST_NA|Cluster_NA|2017/01/01:0.0263604021):0.0034535657,KEXV01042786|BR|ST_NA|Cluster_NA|2016/01/01:0.0165878586):0.0099761039):0.0047759752,(KEXV01044654|BR|ST_NA|Cluster_NA|2016/01/01:0.0176786851,KM851065|BR|ST_NA|Cluster_NA|2012/01/01:0.0112915916):0.0147202866):0.0088714661,KEXV01033594|BR|ST_NA|Cluster_NA|2016/01/01:0.0245128728):0.0014768485,((((N-011-AIMA|NIC|ST_NA|Cluster_NA|2011/01/01:0.0053124702,N-053-LRMM|NIC|ST_NA|Cluster_NA|2012/01/01:0.0078148735):0.0182037347,(((N-047-DJMG|NIC|ST_NA|Cluster_NA|2012/01/01:0.0140778554,((((N-100-CWV|NIC|ST_NA|Cluster_NA|2012/01/01:0.0145330323,(N-202-JFS|NIC|ST_NA|Cluster_NA|2014/01/01:0.0000057423,N-380-LAGG|NIC|ST_NA|Cluster_NA|2016/01/01:0.0081837891):0.0201325853):0.0034359477,N-118-JLMB|NIC|ST_NA|Cluster_NA|2012/01/01:0.0046403203):0.0022548775,N-169-BAA|NIC|ST_NA|Cluster_NA|2013/01/01:0.0140928366):0.0029376514,N-212-CALG|NIC|ST_NA|Cluster_NA|2014/01/01:0.0147079482):0.0000081572):0.0140239759,((N-070-GGCO|NIC|ST_NA|Cluster_NA|2012/01/01:0.0052751935,N-075-GVP|NIC|ST_NA|Cluster_NA|2012/01/01:0.0041984886):0.0256068232,N-218-CJC|NIC|ST_NA|Cluster_NA|2014/01/01:0.0270334145):0.0000065186):0.0000082376,N-184-DAMS|NIC|ST_NA|Cluster_NA|2013/01/01:0.0128471305):0.0002060672):0.0000060818,(N-335-RASCH|NIC|ST_NA|Cluster_NA|2015/01/01:0.0201697145,N-415-MMS|NIC|ST_NA|Cluster_NA|2016/01/01:0.0297307591):0.0044340940):0.0031363652,N-022-MFE|NIC|ST_NA|Cluster_NA|2011/01/01:0.0114632570):0.0194058701):0.0000076140,(KEXV01039309|BR|ST_NA|Cluster_NA|2017/01/01:0.0195677363,(KEXV01039594|BR|ST_NA|Cluster_NA|2017/01/01:0.0353575142,MN528239|BR|ST_NA|Cluster_NA|2015/01/01:0.0270511320):0.0069726669):0.0036357898):0.0051114217):0.0000070552,(((((KEXV01002567|BR|ST_NA|Cluster_NA|2015/01/01:0.0358999292,KEXV01034376|BR|ST_NA|Cluster_NA|2017/01/01:0.0059082974):0.0025891185,KEXV01041196|BR|ST_NA|Cluster_NA|2017/01/01:0.0208851655):0.0094812012,(KEXV01046315|BR|ST_NA|Cluster_NA|2017/01/01:0.0408182140,KEXV01046615|BR|ST_NA|Cluster_NA|2017/01/01:0.0301225326):0.0055615031):0.0000070038,(((KEXV01012105|BR|ST_NA|Cluster_NA|2015/01/01:0.0255996755,KJ474559|PA|ST_NA|Cluster_NA|2013/01/01:0.0359505399):0.0058345929,((KEXV01015499|BR|ST_NA|Cluster_NA|2015/01/01:0.0245348585,KEXV01016096|BR|ST_NA|Cluster_NA|2015/01/01:0.0288906809):0.0093348136,MG942890|US|ST_NA|Cluster_NA|2014/01/01:0.0323071879):0.0050832130):0.0000065898,(KEXV01012138|BR|ST_NA|Cluster_NA|2015/01/01:0.0190231332,KEXV01034922|BR|ST_NA|Cluster_NA|2016/01/01:0.0232527125):0.0035951857):0.0022280675):0.0009879070,(((((((((KEXV01002842|BR|ST_NA|Cluster_NA|2015/01/01:0.0305937912,((KEXV01015596|BR|ST_NA|Cluster_NA|2015/01/01:0.0194562481,KEXV01045924|BR|ST_NA|Cluster_NA|2017/01/01:0.0297707444):0.0031389161,KEXV01033672|BR|ST_NA|Cluster_NA|2017/01/01:0.0284319177):0.0026943068):0.0015426634,(KEXV01035224|BR|ST_NA|Cluster_NA|2017/01/01:0.0247011528,KEXV01039630|BR|ST_NA|Cluster_NA|2017/01/01:0.0342505913):0.0037726902):0.0000027755,(KEXV01012067|BR|ST_NA|Cluster_NA|2015/01/01:0.0356035654,KEXV01016418|BR|ST_NA|Cluster_NA|2015/01/01:0.0280220208):0.0057833608):0.0033319176,KY581510|BR|ST_NA|Cluster_NA|2014/01/01:0.0182343685):0.0040247642,(KEXV01008690|BR|ST_NA|Cluster_NA|2015/01/01:0.0261735169,(KEXV01016229|BR|ST_NA|Cluster_NA|2015/01/01:0.0349170249,(((KEXV01036754|BR|ST_NA|Cluster_NA|2016/01/01:0.0100519575,(KEXV01036919|BR|ST_NA|Cluster_NA|2016/01/01:0.0051752205,KEXV01037104|BR|ST_NA|Cluster_NA|2017/01/01:0.0102667414):0.0019709897):0.0030625994,KEXV01044661|BR|ST_NA|Cluster_NA|2016/01/01:0.0083640578):0.0000056389,KEXV01037195|BR|ST_NA|Cluster_NA|2017/01/01:0.0209736843):0.0034300505):0.0107692854):0.0071843206):0.0008032806,(KEXV01034861|BR|ST_NA|Cluster_NA|2016/01/01:0.0327804962,KEXV01046129|BR|ST_NA|Cluster_NA|2017/01/01:0.0314928155):0.0057866823):0.0000027755,(((((KEXV01014529|BR|ST_NA|Cluster_NA|2014/01/01:0.0222710501,KEXV01043422|BR|ST_NA|Cluster_NA|2016/01/01:0.0289753679):0.0032744921,KEXV01045878|BR|ST_NA|Cluster_NA|2017/01/01:0.0095737017):0.0020713952,((KEXV01015180|BR|ST_NA|Cluster_NA|2014/01/01:0.0125779963,KEXV01045969|BR|ST_NA|Cluster_NA|2017/01/01:0.0129916419):0.0026533008,(((KEXV01015813|BR|ST_NA|Cluster_NA|2015/01/01:0.0345115076,((KEXV01032296|BR|ST_NA|Cluster_NA|2016/01/01:0.0457718191,KEXV01033212|BR|ST_NA|Cluster_NA|2017/01/01:0.0317944477):0.0047451721,KEXV01043343|BR|ST_NA|Cluster_NA|2016/01/01:0.0393498859):0.0001689980):0.0092860010,KEXV01044721|BR|ST_NA|Cluster_NA|2016/01/01:0.0323055806):0.0000060525,KEXV01044230|BR|ST_NA|Cluster_NA|2016/01/01:0.0106833375):0.0004154785):0.0010880764):0.0042696914,(KEXV01032443|BR|ST_NA|Cluster_NA|2016/01/01:0.0299299785,KEXV01038277|BR|ST_NA|Cluster_NA|2016/01/01:0.0376809881):0.0059701354):0.0000074193,(KEXV01035024|BR|ST_NA|Cluster_NA|2017/01/01:0.0256425193,KEXV01045707|BR|ST_NA|Cluster_NA|2017/01/01:0.0188158982):0.0102885234):0.0018183762):0.0008979508,KEXV01016045|BR|ST_NA|Cluster_NA|2015/01/01:0.0206180421):0.0009445372,KEXV01045414|BR|ST_NA|Cluster_NA|2017/01/01:0.0127937054):0.0024636382):0.0027978030):0.0014065363,(((((((((CEC-21-3430|MEX|ST_2|Cluster_NA|2021/04/26:0.0099090126,CEC-22-8632|MEX|ST_2|Cluster_NA|2022/08/16:0.0350021419):0.0072432458,((CEC-22-6790|MEX|ST_2|Cluster_NA|2022/03/14:0.0059231533,E5916-MJCV|MEX|ST_3|Cluster_NA|2018/01/01:0.0070231265):0.0084013103,E6983-RRO|MEX|ST_3|Cluster_NA|2018/01/01:0.0120751063):0.0035153935):0.0006118233,MG942486|US|ST_NA|Cluster_NA|2012/01/01:0.0069445852):0.0067888264,E4329-JEGS|MEX|ST_3|Cluster_NA|2017/01/01:0.0225583647):0.0197439633,(MF456486|US|ST_NA|Cluster_NA|2013/01/01:0.0166791283,E5167-CCJ|MEX|ST_1|Cluster_NA|2017/01/01:0.0276403018):0.0035309132):0.0038691672,(KEXV01045429|BR|ST_NA|Cluster_NA|2017/01/01:0.0132890698,KEXV01045559|BR|ST_NA|Cluster_NA|2017/01/01:0.0256226704):0.0206297972):0.0001336438,((((((((((((KEXV01006955|BR|ST_NA|Cluster_NA|2014/01/01:0.0213713989,KEXV01032764|BR|ST_NA|Cluster_NA|2017/01/01:0.0399189727):0.0083974074,KEXV01008855|BR|ST_NA|Cluster_NA|2014/01/01:0.0142182432):0.0018338073,(KEXV01034828|BR|ST_NA|Cluster_NA|2016/01/01:0.0172079807,KEXV01042739|BR|ST_NA|Cluster_NA|2016/01/01:0.0558181482):0.0116080191):0.0089046988,(((((KEXV01007686|BR|ST_NA|Cluster_NA|2014/01/01:0.0000027755,KY581445|BR|ST_NA|Cluster_NA|2014/01/01:0.0000027755):0.0303746689,KEXV01032744|BR|ST_NA|Cluster_NA|2017/01/01:0.0344959065):0.0057474551,((KEXV01032526|BR|ST_NA|Cluster_NA|2017/01/01:0.0322400259,KEXV01032561|BR|ST_NA|Cluster_NA|2017/01/01:0.0447145546):0.0086210243,KY581411|BR|ST_NA|Cluster_NA|2014/01/01:0.0204642987):0.0030878656):0.0000060695,(KEXV01032310|BR|ST_NA|Cluster_NA|2016/01/01:0.0333803430,KEXV01032768|BR|ST_NA|Cluster_NA|2017/01/01:0.0362003408):0.0065177477):0.0027844223,(((KEXV01032311|BR|ST_NA|Cluster_NA|2016/01/01:0.0086449343,KEXV01032589|BR|ST_NA|Cluster_NA|2017/01/01:0.0099250884):0.0247181688,MK922692|US|ST_NA|Cluster_NA|2018/01/01:0.0332462146):0.0029622825,((KEXV01032359|BR|ST_NA|Cluster_NA|2016/01/01:0.0235948287,KEXV01032630|BR|ST_NA|Cluster_NA|2017/01/01:0.0338763423):0.0213056364,KEXV01032611|BR|ST_NA|Cluster_NA|2017/01/01:0.0163276102):0.0123666384):0.0026692782):0.0009257251):0.0004620983,(((((((KEXV01007656|BR|ST_NA|Cluster_NA|2014/01/01:0.0000027755,KY581407|BR|ST_NA|Cluster_NA|2014/01/01:0.0000027755):0.0239740651,(KEXV01011887|BR|ST_NA|Cluster_NA|2015/01/01:0.0422897091,KEXV01045842|BR|ST_NA|Cluster_NA|2017/01/01:0.0362250635):0.0019943915):0.0035578298,KEXV01032631|BR|ST_NA|Cluster_NA|2017/01/01:0.0370491943):0.0064858190,((KEXV01007671|BR|ST_NA|Cluster_NA|2014/01/01:0.0021913041,KY581425|BR|ST_NA|Cluster_NA|2014/01/01:0.0022527884):0.0219820106,(KEXV01032688|BR|ST_NA|Cluster_NA|2017/01/01:0.0122540116,KEXV01032767|BR|ST_NA|Cluster_NA|2017/01/01:0.0268157559):0.0379664173):0.0033899082):0.0000057074,(KEXV01032504|BR|ST_NA|Cluster_NA|2017/01/01:0.0320418339,KEXV01032575|BR|ST_NA|Cluster_NA|2017/01/01:0.0264205554):0.0124834411):0.0034948955,((((KEXV01032060|BR|ST_NA|Cluster_NA|2016/01/01:0.0145144804,KEXV01033032|BR|ST_NA|Cluster_NA|2016/01/01:0.0261007470):0.0141785656,KEXV01032288|BR|ST_NA|Cluster_NA|2016/01/01:0.0293234268):0.0033821042,(KEXV01032459|BR|ST_NA|Cluster_NA|2016/01/01:0.0395843041,(KEXV01032609|BR|ST_NA|Cluster_NA|2017/01/01:0.0054298866,KEXV01032650|BR|ST_NA|Cluster_NA|2017/01/01:0.0058384162):0.0227336680):0.0032990345):0.0010059796,(KEXV01032189|BR|ST_NA|Cluster_NA|2016/01/01:0.0251250455,KEXV01032251|BR|ST_NA|Cluster_NA|2016/01/01:0.0292801786):0.0043680433):0.0000059703):0.0000027755,((KEXV01032200|BR|ST_NA|Cluster_NA|2016/01/01:0.0250304941,KEXV01032723|BR|ST_NA|Cluster_NA|2017/01/01:0.0333629423):0.0026624631,KEXV01032229|BR|ST_NA|Cluster_NA|2016/01/01:0.0205772644):0.0021270328):0.0000059824):0.0008411954,(KEXV01029651|BR|ST_NA|Cluster_NA|2015/01/01:0.0091155817,(KEXV01037111|BR|ST_NA|Cluster_NA|2017/01/01:0.0121926113,KEXV01037236|BR|ST_NA|Cluster_NA|2017/01/01:0.0061195239):0.0046732401):0.0192491384):0.0000065898,(((KEXV01032083|BR|ST_NA|Cluster_NA|2016/01/01:0.0395417460,(KEXV01038502|BR|ST_NA|Cluster_NA|2016/01/01:0.0175413795,KEXV01039507|BR|ST_NA|Cluster_NA|2017/01/01:0.0297551924):0.0248025025):0.0064945287,KEXV01032559|BR|ST_NA|Cluster_NA|2017/01/01:0.0310028674):0.0000073233,(KEXV01032222|BR|ST_NA|Cluster_NA|2016/01/01:0.0317855917,KEXV01040000|BR|ST_NA|Cluster_NA|2017/01/01:0.0309371218):0.0057084316):0.0019586783):0.0014027480,(((KEXV01032080|BR|ST_NA|Cluster_NA|2016/01/01:0.0399399039,KEXV01032475|BR|ST_NA|Cluster_NA|2017/01/01:0.0354128697):0.0096252428,KEXV01032266|BR|ST_NA|Cluster_NA|2016/01/01:0.0371567702):0.0039613237,KEXV01032133|BR|ST_NA|Cluster_NA|2016/01/01:0.0191736570):0.0020215360):0.0000073778,((KEXV01032073|BR|ST_NA|Cluster_NA|2016/01/01:0.0399378949,KEXV01032752|BR|ST_NA|Cluster_NA|2017/01/01:0.0497080303):0.0053354208,(MF456078|US|ST_NA|Cluster_NA|2014/01/01:0.0174856287,MF456570|US|ST_NA|Cluster_NA|2013/01/01:0.0000056602):0.0218905741):0.0072156513):0.0059443137,(((MG943357|US|ST_NA|Cluster_NA|2015/01/01:0.0037796645,MG943771|US|ST_NA|Cluster_NA|2016/01/01:0.0044943069):0.0045035905,MK922727|US|ST_NA|Cluster_NA|2018/01/01:0.0085318370):0.0190469593,KY036603|US|ST_NA|Cluster_NA|2011/01/01:0.0195245110):0.0062102928):0.0005388410,OQ092463|US|ST_NA|Cluster_NA|2020/01/01:0.0223149407):0.0000194000,MH897913|US|ST_NA|Cluster_NA|2012/01/01:0.0156475521):0.0001587245):0.0026823732,(((KEXV01029558|BR|ST_NA|Cluster_NA|2015/01/01:0.0136177832,KEXV01036449|BR|ST_NA|Cluster_NA|2017/01/01:0.0134874376):0.0024797734,KEXV01044738|BR|ST_NA|Cluster_NA|2016/01/01:0.0309460283):0.0127578643,((KEXV01033460|BR|ST_NA|Cluster_NA|2017/01/01:0.0382914691,KEXV01038413|BR|ST_NA|Cluster_NA|2016/01/01:0.0290068524):0.0063526720,(KEXV01036317|BR|ST_NA|Cluster_NA|2017/01/01:0.0319739596,(KEXV01044468|BR|ST_NA|Cluster_NA|2016/01/01:0.0533685972,MG943469|US|ST_NA|Cluster_NA|2015/01/01:0.0176571166):0.0091536751):0.0039891544):0.0046723866):0.0052129916):0.0000071747,((((((((((((((KEXV01002421|BR|ST_NA|Cluster_NA|2015/01/01:0.0189327859,KEXV01036535|BR|ST_NA|Cluster_NA|2016/01/01:0.0371247170):0.0029685912,KEXV01033395|BR|ST_NA|Cluster_NA|2016/01/01:0.0172819557):0.0032847243,(((KEXV01029884|BR|ST_NA|Cluster_NA|2015/01/01:0.0415261773,KEXV01040129|BR|ST_NA|Cluster_NA|2017/01/01:0.0317521664):0.0113773009,MN528342|BR|ST_NA|Cluster_NA|2018/01/01:0.0484448611):0.0012819009,KEXV01042368|BR|ST_NA|Cluster_NA|2017/01/01:0.0055315833):0.0027979075):0.0000066473,((KEXV01008760|BR|ST_NA|Cluster_NA|2015/01/01:0.0324305474,(KEXV01031407|BR|ST_NA|Cluster_NA|2016/01/01:0.0122237156,KEXV01031480|BR|ST_NA|Cluster_NA|2017/01/01:0.0178199821):0.0034556494):0.0134204520,((((KEXV01029268|BR|ST_NA|Cluster_NA|2015/01/01:0.0257899334,(KEXV01031643|BR|ST_NA|Cluster_NA|2016/01/01:0.0112329993,KEXV01031835|BR|ST_NA|Cluster_NA|2017/01/01:0.0367074867):0.0126376504):0.0051795645,MN528279|BR|ST_NA|Cluster_NA|2014/01/01:0.0179461568):0.0005120962,(KEXV01031664|BR|ST_NA|Cluster_NA|2016/01/01:0.0073816823,KEXV01031674|BR|ST_NA|Cluster_NA|2016/01/01:0.0202952741):0.0055316550):0.0071663358,MW545360|BR|ST_NA|Cluster_NA|2018/01/01:0.0303052651):0.0041931547):0.0000056389):0.0000065826,(((KEXV01033823|BR|ST_NA|Cluster_NA|2016/01/01:0.0329730781,KEXV01035649|BR|ST_NA|Cluster_NA|2017/01/01:0.0501035663):0.0014397577,KEXV01034018|BR|ST_NA|Cluster_NA|2017/01/01:0.0139046824):0.0011507383,KEXV01040167|BR|ST_NA|Cluster_NA|2016/01/01:0.0101044252):0.0032080186):0.0006927395,KEXV01042356|BR|ST_NA|Cluster_NA|2017/01/01:0.0181677609):0.0064646182,((((((((((KEXV01002479|BR|ST_NA|Cluster_NA|2015/01/01:0.0066535383,KEXV01037554|BR|ST_NA|Cluster_NA|2017/01/01:0.0156436170):0.0038179857,KEXV01037534|BR|ST_NA|Cluster_NA|2016/01/01:0.0364977435):0.0110995876,((KEXV01032963|BR|ST_NA|Cluster_NA|2016/01/01:0.0385176834,KEXV01037549|BR|ST_NA|Cluster_NA|2017/01/01:0.0427286634):0.0034345460,KF701007|BR|ST_NA|Cluster_NA|2012/01/01:0.0195532205):0.0000056389):0.0037122262,KEXV01029845|BR|ST_NA|Cluster_NA|2015/01/01:0.0220367223):0.0172351123,MK922849|US|ST_NA|Cluster_NA|2018/01/01:0.0232901056):0.0031994015,KEXV01012517|BR|ST_NA|Cluster_NA|2015/01/01:0.0282000850):0.0009574234,KEXV01036106|BR|ST_NA|Cluster_NA|2016/01/01:0.0234954161):0.0052745746,KEXV01040800|BR|ST_NA|Cluster_NA|2016/01/01:0.0129691949):0.0020576880,(KEXV01038882|BR|ST_NA|Cluster_NA|2016/01/01:0.0305321904,((KJ474314|PA|ST_NA|Cluster_NA|2011/01/01:0.0000027755,P-037-MSS|PAN|ST_NA|Cluster_NA|2011/01/01:0.0000027755):0.0076545241,((KJ474462|PA|ST_NA|Cluster_NA|2012/01/01:0.0080169465,KJ474543|PA|ST_NA|Cluster_NA|2013/01/01:0.0085728729):0.0091405695,(((KJ474564|PA|ST_NA|Cluster_NA|2013/01/01:0.0010019710,P-461-RJ|PAN|ST_NA|Cluster_NA|2015/01/01:0.0056127835):0.0019446137,(P-498-AP|PAN|ST_NA|Cluster_NA|2015/01/01:0.0026206307,P-517-HS|PAN|ST_NA|Cluster_NA|2015/01/01:0.0098275993):0.0048028517):0.0055436235,((KJ474437|PA|ST_NA|Cluster_NA|2012/01/01:0.0097976802,P-407-JTA|PAN|ST_NA|Cluster_NA|2014/01/01:0.0122144287):0.0067735484,(P-360-EP|PAN|ST_NA|Cluster_NA|2014/01/01:0.0033867440,P-561-EG|PAN|ST_NA|Cluster_NA|2015/01/01:0.0089595171):0.0102373909):0.0012130414):0.0015547411):0.0026757255):0.0158383404):0.0012208971):0.0056791915,KEXV01046277|BR|ST_NA|Cluster_NA|2017/01/01:0.0144404983):0.0020534069):0.0005157016,((((((KEXV01002649|BR|ST_NA|Cluster_NA|2015/01/01:0.0061433053,KEXV01033845|BR|ST_NA|Cluster_NA|2016/01/01:0.0172112573):0.0209507768,KEXV01035918|BR|ST_NA|Cluster_NA|2017/01/01:0.0152968210):0.0070748292,KEXV01005209|BR|ST_NA|Cluster_NA|2014/01/01:0.0211107310):0.0068068691,((((KEXV01002773|BR|ST_NA|Cluster_NA|2015/01/01:0.0139888070,KEXV01034443|BR|ST_NA|Cluster_NA|2017/01/01:0.0064588969):0.0149441572,KEXV01034402|BR|ST_NA|Cluster_NA|2017/01/01:0.0315312843):0.0084418214,KEXV01035413|BR|ST_NA|Cluster_NA|2017/01/01:0.0282299940):0.0069456771,(KEXV01007762|BR|ST_NA|Cluster_NA|2014/01/01:0.0000027755,KY581519|BR|ST_NA|Cluster_NA|2014/01/01:0.0000027755):0.0204577939):0.0027580976):0.0000065702,KEXV01015164|BR|ST_NA|Cluster_NA|2014/01/01:0.0295342356):0.0021442835,KEXV01038549|BR|ST_NA|Cluster_NA|2016/01/01:0.0101513282):0.0025329998):0.0023417770,KEXV01036720|BR|ST_NA|Cluster_NA|2016/01/01:0.0179301021):0.0000059165,KEXV01034226|BR|ST_NA|Cluster_NA|2016/01/01:0.0188167385):0.0012629954,(KEXV01040016|BR|ST_NA|Cluster_NA|2017/01/01:0.0247246148,KEXV01043619|BR|ST_NA|Cluster_NA|2016/01/01:0.0304329984):0.0050805614):0.0030777110,(((((((KEXV01007685|BR|ST_NA|Cluster_NA|2014/01/01:0.0000027755,KY581444|BR|ST_NA|Cluster_NA|2014/01/01:0.0000027755):0.0211294389,(KEXV01035613|BR|ST_NA|Cluster_NA|2017/01/01:0.0046094301,KEXV01043184|BR|ST_NA|Cluster_NA|2016/01/01:0.0217562549):0.0172317555):0.0037519810,((KEXV01037782|BR|ST_NA|Cluster_NA|2016/01/01:0.0268609660,KEXV01045357|BR|ST_NA|Cluster_NA|2017/01/01:0.0263890645):0.0044546667,KEXV01042466|BR|ST_NA|Cluster_NA|2017/01/01:0.0238765713):0.0076138869):0.0004136220,((((KEXV01008757|BR|ST_NA|Cluster_NA|2015/01/01:0.0230845071,KEXV01035949|BR|ST_NA|Cluster_NA|2016/01/01:0.0177983107):0.0152384884,((KEXV01015155|BR|ST_NA|Cluster_NA|2014/01/01:0.0230616820,KEXV01015789|BR|ST_NA|Cluster_NA|2015/01/01:0.0362812748):0.0035304256,(KEXV01033016|BR|ST_NA|Cluster_NA|2016/01/01:0.0292718047,KEXV01046158|BR|ST_NA|Cluster_NA|2017/01/01:0.0472422152):0.0000057192):0.0028544204):0.0007773463,(((KEXV01015258|BR|ST_NA|Cluster_NA|2014/01/01:0.0232780488,KEXV01043887|BR|ST_NA|Cluster_NA|2016/01/01:0.0312614269):0.0242671109,KEXV01045259|BR|ST_NA|Cluster_NA|2017/01/01:0.0199320071):0.0024081159,((KEXV01034746|BR|ST_NA|Cluster_NA|2016/01/01:0.0383402659,KEXV01035586|BR|ST_NA|Cluster_NA|2016/01/01:0.0587390109):0.0059337264,KEXV01046769|BR|ST_NA|Cluster_NA|2017/01/01:0.0171098863):0.0087924682):0.0000058509):0.0010075652,(((KEXV01015498|BR|ST_NA|Cluster_NA|2015/01/01:0.0140357123,KEXV01046032|BR|ST_NA|Cluster_NA|2017/01/01:0.0205246592):0.0032479279,((KEXV01031415|BR|ST_NA|Cluster_NA|2016/01/01:0.0109820867,KEXV01032757|BR|ST_NA|Cluster_NA|2017/01/01:0.0486050267):0.0043150562,KEXV01042129|BR|ST_NA|Cluster_NA|2016/01/01:0.0162468787):0.0023237304):0.0000027755,(KEXV01016024|BR|ST_NA|Cluster_NA|2015/01/01:0.0355309410,(KEXV01032319|BR|ST_NA|Cluster_NA|2016/01/01:0.0107333879,KEXV01044843|BR|ST_NA|Cluster_NA|2016/01/01:0.0293905245):0.0091109412):0.0010951747):0.0000056389):0.0000056531):0.0026309931,(((((((KEXV01014503|BR|ST_NA|Cluster_NA|2014/01/01:0.0423816845,(KEXV01044735|BR|ST_NA|Cluster_NA|2016/01/01:0.0128220954,KEXV01046688|BR|ST_NA|Cluster_NA|2017/01/01:0.0210360939):0.0322527455):0.0026492713,KEXV01046651|BR|ST_NA|Cluster_NA|2017/01/01:0.0269295122):0.0069506489,(KEXV01015705|BR|ST_NA|Cluster_NA|2015/01/01:0.0234609955,KEXV01032939|BR|ST_NA|Cluster_NA|2016/01/01:0.0504820294):0.0119845232):0.0021978529,(KEXV01015665|BR|ST_NA|Cluster_NA|2015/01/01:0.0430250023,KEXV01031095|BR|ST_NA|Cluster_NA|2015/01/01:0.0156952472):0.0049987829):0.0060323100,KEXV01034553|BR|ST_NA|Cluster_NA|2016/01/01:0.0160865587):0.0000059656,(((KEXV01029436|BR|ST_NA|Cluster_NA|2016/01/01:0.0206959448,(KEXV01031886|BR|ST_NA|Cluster_NA|2017/01/01:0.0224283526,MW545338|BR|ST_NA|Cluster_NA|2017/01/01:0.0272480827):0.0035742923):0.0220432446,KEXV01042923|BR|ST_NA|Cluster_NA|2016/01/01:0.0377225151):0.0043452651,KEXV01045130|BR|ST_NA|Cluster_NA|2017/01/01:0.0281492080):0.0036654616):0.0023828639,(KEXV01032163|BR|ST_NA|Cluster_NA|2016/01/01:0.0186148923,(KEXV01043230|BR|ST_NA|Cluster_NA|2016/01/01:0.0404645370,KEXV01044679|BR|ST_NA|Cluster_NA|2016/01/01:0.0343428412):0.0041754705):0.0051086414):0.0010267608):0.0000065961,(((((KEXV01014399|BR|ST_NA|Cluster_NA|2014/01/01:0.0251813007,KEXV01045230|BR|ST_NA|Cluster_NA|2017/01/01:0.0222963059):0.0059081065,KEXV01040021|BR|ST_NA|Cluster_NA|2017/01/01:0.0258206271):0.0045398480,((KEXV01032756|BR|ST_NA|Cluster_NA|2017/01/01:0.0313166018,((KEXV01038467|BR|ST_NA|Cluster_NA|2016/01/01:0.0134875583,KEXV01038884|BR|ST_NA|Cluster_NA|2016/01/01:0.0366420634):0.0073873953,KEXV01044091|BR|ST_NA|Cluster_NA|2016/01/01:0.0385776424):0.0017132976):0.0036002756,(KY581520|BR|ST_NA|Cluster_NA|2014/01/01:0.0520083371,MG942404|US|ST_NA|Cluster_NA|2012/01/01:0.0373665742):0.0077103570):0.0000067727):0.0024853930,(((KEXV01015412|BR|ST_NA|Cluster_NA|2015/01/01:0.0310519985,KEXV01040064|BR|ST_NA|Cluster_NA|2016/01/01:0.0476890357):0.0027761230,KEXV01031622|BR|ST_NA|Cluster_NA|2016/01/01:0.0264222215):0.0015694464,((KEXV01015511|BR|ST_NA|Cluster_NA|2015/01/01:0.0200809168,KEXV01043362|BR|ST_NA|Cluster_NA|2016/01/01:0.0302403570):0.0043799398,KEXV01044233|BR|ST_NA|Cluster_NA|2016/01/01:0.0324072859):0.0046114910):0.0031697491):0.0016606965,((KEXV01015316|BR|ST_NA|Cluster_NA|2014/01/01:0.0278599948,KEXV01037099|BR|ST_NA|Cluster_NA|2017/01/01:0.0440554278):0.0052097990,(KEXV01044385|BR|ST_NA|Cluster_NA|2016/01/01:0.0258355087,KEXV01045675|BR|ST_NA|Cluster_NA|2017/01/01:0.0137486796):0.0027246725):0.0012423877):0.0008292823):0.0019418005,(((((KEXV01008473|BR|ST_NA|Cluster_NA|2015/01/01:0.0141206961,(((KEXV01034477|BR|ST_NA|Cluster_NA|2017/01/01:0.0165287164,MZ475767|BR|ST_NA|Cluster_NA|2016/01/01:0.0268421561):0.0140200253,KEXV01038445|BR|ST_NA|Cluster_NA|2016/01/01:0.0275956498):0.0020501694,KEXV01038933|BR|ST_NA|Cluster_NA|2016/01/01:0.0193924324):0.0003842009):0.0128776019,KEXV01038693|BR|ST_NA|Cluster_NA|2016/01/01:0.0282550452):0.0083189512,KEXV01044271|BR|ST_NA|Cluster_NA|2016/01/01:0.0272522209):0.0020768009,((((((KEXV01015189|BR|ST_NA|Cluster_NA|2014/01/01:0.0248308778,KEXV01015359|BR|ST_NA|Cluster_NA|2014/01/01:0.0340876632):0.0066503351,KEXV01029555|BR|ST_NA|Cluster_NA|2015/01/01:0.0251932885):0.0063459100,KEXV01032048|BR|ST_NA|Cluster_NA|2016/01/01:0.0300904065):0.0032205873,(((KEXV01032185|BR|ST_NA|Cluster_NA|2016/01/01:0.0038990648,KEXV01032562|BR|ST_NA|Cluster_NA|2017/01/01:0.0128303039):0.0014868246,KEXV01032583|BR|ST_NA|Cluster_NA|2017/01/01:0.0148912531):0.0253865615,KEXV01035137|BR|ST_NA|Cluster_NA|2017/01/01:0.0446934478):0.0048407680):0.0060699581,((KEXV01031421|BR|ST_NA|Cluster_NA|2016/01/01:0.0143973229,(KEXV01032156|BR|ST_NA|Cluster_NA|2016/01/01:0.0099348543,KEXV01032272|BR|ST_NA|Cluster_NA|2016/01/01:0.0144603837):0.0080661328):0.0134161756,(((KEXV01035044|BR|ST_NA|Cluster_NA|2017/01/01:0.0471435569,MW545404|BR|ST_NA|Cluster_NA|2018/01/01:0.0430732250):0.0090026057,(KEXV01035290|BR|ST_NA|Cluster_NA|2017/01/01:0.0315784633,KEXV01035506|BR|ST_NA|Cluster_NA|2017/01/01:0.0316474124):0.0078523812):0.0105714653,(KEXV01040644|BR|ST_NA|Cluster_NA|2016/01/01:0.0548165551,KEXV01043447|BR|ST_NA|Cluster_NA|2016/01/01:0.0274409006):0.0073628307):0.0000068844):0.0000071583):0.0009601441,((KEXV01015479|BR|ST_NA|Cluster_NA|2015/01/01:0.0201034869,(KEXV01044553|BR|ST_NA|Cluster_NA|2016/01/01:0.0165212943,KEXV01046539|BR|ST_NA|Cluster_NA|2017/01/01:0.0070419142):0.0032910347):0.0053607159,KEXV01043983|BR|ST_NA|Cluster_NA|2016/01/01:0.0240868113):0.0041794751):0.0000070855):0.0010244508,KEXV01014619|BR|ST_NA|Cluster_NA|2014/01/01:0.0187228824):0.0000066198):0.0032364641):0.0000076989,((((((((KEXV01007728|BR|ST_NA|Cluster_NA|2014/01/01:0.0000027755,KY581479|BR|ST_NA|Cluster_NA|2014/01/01:0.0000027755):0.0174380931,(KEXV01043117|BR|ST_NA|Cluster_NA|2016/01/01:0.0307873467,KEXV01045452|BR|ST_NA|Cluster_NA|2017/01/01:0.0318671298):0.0018471087):0.0009374949,KEXV01045748|BR|ST_NA|Cluster_NA|2017/01/01:0.0043570939):0.0013222593,KEXV01015648|BR|ST_NA|Cluster_NA|2015/01/01:0.0159668963):0.0000065826,KEXV01043083|BR|ST_NA|Cluster_NA|2016/01/01:0.0211917733):0.0010359155,((KEXV01016000|BR|ST_NA|Cluster_NA|2015/01/01:0.0228981831,(KEXV01044204|BR|ST_NA|Cluster_NA|2016/01/01:0.0078788205,KEXV01045864|BR|ST_NA|Cluster_NA|2017/01/01:0.0022742420):0.0183814091):0.0068485523,KEXV01043911|BR|ST_NA|Cluster_NA|2016/01/01:0.0243042718):0.0000068791):0.0192957179,KEXV01034760|BR|ST_NA|Cluster_NA|2016/01/01:0.0435631470):0.0056958416,KEXV01034909|BR|ST_NA|Cluster_NA|2016/01/01:0.0410943113):0.0035138640):0.0016086168,((((KEXV01007102|BR|ST_NA|Cluster_NA|2014/01/01:0.0330998114,(KEXV01015628|BR|ST_NA|Cluster_NA|2015/01/01:0.0000027755,KEXV01015629|BR|ST_NA|Cluster_NA|2015/01/01:0.0000027755):0.0337447887):0.0045554125,KEXV01039754|BR|ST_NA|Cluster_NA|2017/01/01:0.0104792625):0.0021271886,((KEXV01034843|BR|ST_NA|Cluster_NA|2016/01/01:0.0461721446,KEXV01037235|BR|ST_NA|Cluster_NA|2017/01/01:0.0279048606):0.0065381343,MG942710|US|ST_NA|Cluster_NA|2013/01/01:0.0271527944):0.0036493472):0.0069033376,((((KEXV01011430|BR|ST_NA|Cluster_NA|2014/01/01:0.0198736039,KEXV01043445|BR|ST_NA|Cluster_NA|2016/01/01:0.0456019782):0.0033520190,KEXV01014408|BR|ST_NA|Cluster_NA|2014/01/01:0.0288175643):0.0067541111,KEXV01046644|BR|ST_NA|Cluster_NA|2017/01/01:0.0241804440):0.0034094379,(((MG942738|US|ST_NA|Cluster_NA|2013/01/01:0.0029325197,E4099-LECL|MEX|ST_3|Cluster_NA|2017/01/01:0.0066887146):0.0023733432,(KY035427|US|ST_NA|Cluster_NA|2012/01/01:0.0139894634,KY035256|US|ST_NA|Cluster_NA|2011/01/01:0.0097215145):0.0043626680):0.0075126818,E5953-AGR|MEX|ST_3|Cluster_NA|2018/01/01:0.0138942139):0.0149599429):0.0035664215):0.0037195619):0.0000062647):0.0011261734):0.0001401242):0.0010487597,((((((((((((CEC-19-0660|MEX|ST_1|Cluster_NA|2019/10/24:0.0096388661,E3600-SAQH|MEX|ST_3|Cluster_NA|2017/01/01:0.0009706112):0.0108815538,(E6080-OFMA|MEX|ST_3|Cluster_NA|2018/01/01:0.0108159509,E6424-GTT|MEX|ST_3|Cluster_NA|2018/01/01:0.0133716950):0.0058011536):0.0034943971,E7387-LFFS|MEX|ST_3|Cluster_NA|2018/01/01:0.0295772076):0.0040406864,E1904-JGCM|MEX|ST_2|Cluster_NA|2015/01/01:0.0228973958):0.0014669377,E5609-RMM|MEX|ST_3|Cluster_NA|2017/01/01:0.0259728952):0.0081288431,E5516-ACG|MEX|ST_1|Cluster_NA|2017/01/01:0.0202921292):0.0086493193,(((KEXV01009037|BR|ST_NA|Cluster_NA|2015/01/01:0.0359353182,((KEXV01034793|BR|ST_NA|Cluster_NA|2016/01/01:0.0357449601,KEXV01046245|BR|ST_NA|Cluster_NA|2017/01/01:0.0409582503):0.0093050869,KEXV01039372|BR|ST_NA|Cluster_NA|2017/01/01:0.0420803494):0.0055442777):0.0029212023,(MH354698|US|ST_NA|Cluster_NA|2012/01/01:0.0240186471,(MK922910|US|ST_NA|Cluster_NA|2018/01/01:0.0012285955,MK922941|US|ST_NA|Cluster_NA|2018/01/01:0.0028843014):0.0215984373):0.0170224310):0.0020190805,KEXV01009372|BR|ST_NA|Cluster_NA|2015/01/01:0.0193845596):0.0000067031):0.0042779527,((((((CEC-21-3113|MEX|ST_1|Cluster_NA|2021/03/29:0.0340703951,MF456543|US|ST_NA|Cluster_NA|2011/01/01:0.0264629542):0.0124196509,KEXV01046619|BR|ST_NA|Cluster_NA|2017/01/01:0.0061702426):0.0017338956,KEXV01016286|BR|ST_NA|Cluster_NA|2015/01/01:0.0169359436):0.0019293987,KEXV01042767|BR|ST_NA|Cluster_NA|2016/01/01:0.0198665818):0.0018467604,KEXV01046635|BR|ST_NA|Cluster_NA|2017/01/01:0.0110116686):0.0075808900,(((((KEXV01002807|BR|ST_NA|Cluster_NA|2015/01/01:0.0207044037,KEXV01044380|BR|ST_NA|Cluster_NA|2016/01/01:0.0206207282):0.0037108801,KEXV01044742|BR|ST_NA|Cluster_NA|2016/01/01:0.0252880491):0.0026052012,(KEXV01036937|BR|ST_NA|Cluster_NA|2016/01/01:0.0369442553,KEXV01041710|BR|ST_NA|Cluster_NA|2017/01/01:0.0275244538):0.0059723278):0.0000027755,MF457047|US|ST_NA|Cluster_NA|2011/01/01:0.0194710497):0.0006801184,MG943661|US|ST_NA|Cluster_NA|2016/01/01:0.0322209150):0.0064185996):0.0006203041):0.0028611499,((((((((((((((KEXV01002457|BR|ST_NA|Cluster_NA|2015/01/01:0.0392243245,((E3725-AAA|MEX|ST_3|Cluster_NA|2017/01/01:0.0000027755,E3726-JASP|MEX|ST_3|Cluster_NA|2017/01/01:0.0023205819):0.0148515267,E5610-DRCA|MEX|ST_3|Cluster_NA|2017/01/01:0.0166879237):0.0289719299):0.0028664559,(KEXV01033329|BR|ST_NA|Cluster_NA|2016/01/01:0.0295601873,KEXV01033358|BR|ST_NA|Cluster_NA|2016/01/01:0.0338348784):0.0074692990):0.0032180016,((((KEXV01014462|BR|ST_NA|Cluster_NA|2014/01/01:0.0053061344,(KEXV01044493|BR|ST_NA|Cluster_NA|2016/01/01:0.0159463712,(KEXV01045555|BR|ST_NA|Cluster_NA|2017/01/01:0.0082214966,KEXV01046482|BR|ST_NA|Cluster_NA|2017/01/01:0.0118877604):0.0050264286):0.0011150636):0.0011078111,KEXV01045183|BR|ST_NA|Cluster_NA|2017/01/01:0.0236484083):0.0111539064,KEXV01046714|BR|ST_NA|Cluster_NA|2017/01/01:0.0177193910):0.0164762498,((KEXV01015722|BR|ST_NA|Cluster_NA|2015/01/01:0.0147272723,(KEXV01045275|BR|ST_NA|Cluster_NA|2017/01/01:0.0068502048,KEXV01046417|BR|ST_NA|Cluster_NA|2017/01/01:0.0116679143):0.0067193281):0.0027550289,KEXV01037208|BR|ST_NA|Cluster_NA|2017/01/01:0.0343818959):0.0071774009):0.0131171112):0.0043131980,(KEXV01044319|BR|ST_NA|Cluster_NA|2016/01/01:0.0213443657,KF782733|BR|ST_NA|Cluster_NA|2012/01/01:0.0142345910):0.0097309717):0.0000061243,(KEXV01032011|BR|ST_NA|Cluster_NA|2017/01/01:0.0445503448,((KEXV01039941|BR|ST_NA|Cluster_NA|2016/01/01:0.0010505137,KEXV01040029|BR|ST_NA|Cluster_NA|2017/01/01:0.0181962007):0.0075643819,KEXV01040009|BR|ST_NA|Cluster_NA|2017/01/01:0.0143876088):0.0143845239):0.0100968607):0.0031521864,KEXV01037781|BR|ST_NA|Cluster_NA|2016/01/01:0.0230783684):0.0028727701,(((KEXV01012313|BR|ST_NA|Cluster_NA|2014/01/01:0.0356685995,KEXV01044568|BR|ST_NA|Cluster_NA|2016/01/01:0.0180070452):0.0153361097,(KEXV01043317|BR|ST_NA|Cluster_NA|2016/01/01:0.0002667703,KEXV01044160|BR|ST_NA|Cluster_NA|2016/01/01:0.0099188109):0.0233215039):0.0053953471,(((KEXV01039296|BR|ST_NA|Cluster_NA|2017/01/01:0.0335191031,KEXV01039582|BR|ST_NA|Cluster_NA|2017/01/01:0.0309373514):0.0105839542,(KEXV01041976|BR|ST_NA|Cluster_NA|2016/01/01:0.0157496981,KEXV01042157|BR|ST_NA|Cluster_NA|2016/01/01:0.0262771718):0.0157151838):0.0043838683,KEXV01045854|BR|ST_NA|Cluster_NA|2017/01/01:0.0508965444):0.0044941113):0.0000067182):0.0000065826,((((KEXV01033357|BR|ST_NA|Cluster_NA|2016/01/01:0.0106208697,KEXV01033380|BR|ST_NA|Cluster_NA|2016/01/01:0.0265236186):0.0270221902,KX829224|US|ST_NA|Cluster_NA|2014/01/01:0.0172387764):0.0000062237,(KEXV01036650|BR|ST_NA|Cluster_NA|2017/01/01:0.0485163807,((KEXV01038735|BR|ST_NA|Cluster_NA|2016/01/01:0.0138699501,KEXV01039618|BR|ST_NA|Cluster_NA|2017/01/01:0.0107025865):0.0065144706,KX357270|BR|ST_NA|Cluster_NA|2013/01/01:0.0142952449):0.0185448005):0.0012013406):0.0013523110,KEXV01046545|BR|ST_NA|Cluster_NA|2017/01/01:0.0271199863):0.0014706045):0.0023520072,((((KEXV01002851|BR|ST_NA|Cluster_NA|2015/01/01:0.0210900394,KEXV01015497|BR|ST_NA|Cluster_NA|2015/01/01:0.0163697944):0.0036692368,(((KEXV01032332|BR|ST_NA|Cluster_NA|2016/01/01:0.0247713528,KEXV01044890|BR|ST_NA|Cluster_NA|2017/01/01:0.0081445384):0.0000080217,KEXV01046588|BR|ST_NA|Cluster_NA|2017/01/01:0.0155829266):0.0046773258,KEXV01045190|BR|ST_NA|Cluster_NA|2017/01/01:0.0081265093):0.0015753927):0.0010503526,(KEXV01036779|BR|ST_NA|Cluster_NA|2016/01/01:0.0072845497,KEXV01045922|BR|ST_NA|Cluster_NA|2017/01/01:0.0173174181):0.0091669080):0.0050780400,(KEXV01008642|BR|ST_NA|Cluster_NA|2015/01/01:0.0142872763,KEXV01040768|BR|ST_NA|Cluster_NA|2016/01/01:0.0201778858):0.0078967642):0.0006110523):0.0039043834,(((KEXV01007049|BR|ST_NA|Cluster_NA|2014/01/01:0.0257952295,((((((KEXV01008920|BR|ST_NA|Cluster_NA|2015/01/01:0.0206892429,(KEXV01033529|BR|ST_NA|Cluster_NA|2016/01/01:0.0048072980,(KEXV01033599|BR|ST_NA|Cluster_NA|2016/01/01:0.0074800052,(KEXV01033751|BR|ST_NA|Cluster_NA|2017/01/01:0.0342660323,KEXV01038563|BR|ST_NA|Cluster_NA|2016/01/01:0.0106795764):0.0000669696):0.0056795344):0.0063556807):0.0241101627,KEXV01009379|BR|ST_NA|Cluster_NA|2015/01/01:0.0331313865):0.0059309228,(KEXV01008993|BR|ST_NA|Cluster_NA|2014/01/01:0.0327415244,(KEXV01012101|BR|ST_NA|Cluster_NA|2015/01/01:0.0338294816,KEXV01035530|BR|ST_NA|Cluster_NA|2016/01/01:0.0232105058):0.0059586738):0.0051559000):0.0000065060,(KEXV01032847|BR|ST_NA|Cluster_NA|2016/01/01:0.0397100499,((KEXV01032887|BR|ST_NA|Cluster_NA|2016/01/01:0.0168974459,KEXV01032915|BR|ST_NA|Cluster_NA|2016/01/01:0.0147791701):0.0169304800,KEXV01039329|BR|ST_NA|Cluster_NA|2017/01/01:0.0351484551):0.0023895597):0.0081888626):0.0033988838,(((KEXV01014624|BR|ST_NA|Cluster_NA|2014/01/01:0.0299167928,KEXV01043877|BR|ST_NA|Cluster_NA|2016/01/01:0.0266696511):0.0036769116,KEXV01043846|BR|ST_NA|Cluster_NA|2016/01/01:0.0369258788):0.0225098371,((KEXV01030975|BR|ST_NA|Cluster_NA|2015/01/01:0.0148446695,KEXV01045056|BR|ST_NA|Cluster_NA|2017/01/01:0.0257368436):0.0153666778,(KEXV01038490|BR|ST_NA|Cluster_NA|2016/01/01:0.0288888526,(KX357284|BR|ST_NA|Cluster_NA|2014/01/01:0.0008964775,MZ475771|BR|ST_NA|Cluster_NA|2017/01/01:0.0013353117):0.0262496860):0.0095986080):0.0030311082):0.0006112771):0.0014989511,(((((KEXV01012053|BR|ST_NA|Cluster_NA|2014/01/01:0.0129293058,KEXV01045243|BR|ST_NA|Cluster_NA|2017/01/01:0.0131885972):0.0109318256,(((((KEXV01014433|BR|ST_NA|Cluster_NA|2014/01/01:0.0248177413,KEXV01034606|BR|ST_NA|Cluster_NA|2016/01/01:0.0220762483):0.0013724569,((KEXV01043719|BR|ST_NA|Cluster_NA|2016/01/01:0.0099702114,KEXV01044106|BR|ST_NA|Cluster_NA|2016/01/01:0.0262853883):0.0019035049,KEXV01044853|BR|ST_NA|Cluster_NA|2016/01/01:0.0073625490):0.0029663179):0.0033478045,(((KEXV01016172|BR|ST_NA|Cluster_NA|2015/01/01:0.0571901452,KEXV01031261|BR|ST_NA|Cluster_NA|2015/01/01:0.0444317142):0.0093416885,KEXV01029666|BR|ST_NA|Cluster_NA|2015/01/01:0.0257024396):0.0011834621,(KEXV01038328|BR|ST_NA|Cluster_NA|2016/01/01:0.0011369082,KEXV01039381|BR|ST_NA|Cluster_NA|2017/01/01:0.0047582305):0.0336017078):0.0060625608):0.0009279984,((((KEXV01014553|BR|ST_NA|Cluster_NA|2014/01/01:0.0000027755,KEXV01046694|BR|ST_NA|Cluster_NA|2017/01/01:0.0034616617):0.0454412339,KEXV01043780|BR|ST_NA|Cluster_NA|2016/01/01:0.0263556430):0.0039056525,((KEXV01015593|BR|ST_NA|Cluster_NA|2015/01/01:0.0288230450,((KEXV01038122|BR|ST_NA|Cluster_NA|2017/01/01:0.0367472247,KEXV01042202|BR|ST_NA|Cluster_NA|2016/01/01:0.0348906263):0.0102688255,KEXV01042892|BR|ST_NA|Cluster_NA|2016/01/01:0.0328715536):0.0090324572):0.0021035305,(KEXV01042849|BR|ST_NA|Cluster_NA|2015/01/01:0.0378046242,KEXV01043336|BR|ST_NA|Cluster_NA|2016/01/01:0.0405494283):0.0024572777):0.0098853673):0.0017568321,KEXV01043319|BR|ST_NA|Cluster_NA|2016/01/01:0.0368489367):0.0014486946):0.0010020875,(KEXV01037779|BR|ST_NA|Cluster_NA|2016/01/01:0.0328265911,KEXV01042791|BR|ST_NA|Cluster_NA|2017/01/01:0.0223205604):0.0048753992):0.0000027755):0.0000080411,(KEXV01044973|BR|ST_NA|Cluster_NA|2017/01/01:0.0161162161,KEXV01045091|BR|ST_NA|Cluster_NA|2017/01/01:0.0223781251):0.0034169666):0.0000065826,((KEXV01014627|BR|ST_NA|Cluster_NA|2014/01/01:0.0348728572,KEXV01043250|BR|ST_NA|Cluster_NA|2016/01/01:0.0288054164):0.0028467407,(KEXV01043059|BR|ST_NA|Cluster_NA|2016/01/01:0.0230932934,KEXV01046148|BR|ST_NA|Cluster_NA|2017/01/01:0.0398074598):0.0073841823):0.0014646208):0.0050142871,((KEXV01012060|BR|ST_NA|Cluster_NA|2015/01/01:0.0285089231,KEXV01042866|BR|ST_NA|Cluster_NA|2015/01/01:0.0341131823):0.0114322616,(((KEXV01012251|BR|ST_NA|Cluster_NA|2015/01/01:0.0204669870,KEXV01015974|BR|ST_NA|Cluster_NA|2015/01/01:0.0220395435):0.0041419821,(KEXV01015185|BR|ST_NA|Cluster_NA|2014/01/01:0.0109354430,KEXV01015611|BR|ST_NA|Cluster_NA|2015/01/01:0.0199984612):0.0082001670):0.0000066680,KEXV01032379|BR|ST_NA|Cluster_NA|2016/01/01:0.0338879612):0.0035347580):0.0013016189):0.0087856539):0.0011315673):0.0018233841,(((((KEXV01008274|BR|ST_NA|Cluster_NA|2014/01/01:0.0130632544,KEXV01038538|BR|ST_NA|Cluster_NA|2016/01/01:0.0294173068):0.0261047150,(KU190678|CA|ST_NA|Cluster_NA|2012/01/01:0.0111413971,KU190801|CA|ST_NA|Cluster_NA|2013/01/01:0.0145731530):0.0153505915):0.0021909122,(KEXV01014474|BR|ST_NA|Cluster_NA|2014/01/01:0.0294045901,KEXV01042881|BR|ST_NA|Cluster_NA|2016/01/01:0.0314385925):0.0103989659):0.0007236878,(KEXV01012180|BR|ST_NA|Cluster_NA|2015/01/01:0.0405083463,KEXV01033474|BR|ST_NA|Cluster_NA|2017/01/01:0.0207275282):0.0130541534):0.0024745649,(((KEXV01008450|BR|ST_NA|Cluster_NA|2015/01/01:0.0316561576,(KEXV01044129|BR|ST_NA|Cluster_NA|2016/01/01:0.0221375334,KEXV01045883|BR|ST_NA|Cluster_NA|2017/01/01:0.0150650018):0.0133882829):0.0023402876,KEXV01008810|BR|ST_NA|Cluster_NA|2015/01/01:0.0276894423):0.0016689791,((((KEXV01008930|BR|ST_NA|Cluster_NA|2015/01/01:0.0341881187,((KEXV01016398|BR|ST_NA|Cluster_NA|2015/01/01:0.0084524650,(KEXV01033738|BR|ST_NA|Cluster_NA|2017/01/01:0.0139144118,KEXV01034528|BR|ST_NA|Cluster_NA|2016/01/01:0.0066256518):0.0041934438):0.0051974797,KEXV01033640|BR|ST_NA|Cluster_NA|2017/01/01:0.0117644383):0.0197941092):0.0019693003,(KEXV01034671|BR|ST_NA|Cluster_NA|2016/01/01:0.0000027755,KEXV01034672|BR|ST_NA|Cluster_NA|2016/01/01:0.0076861991):0.0204188821):0.0040308141,KX357227|BR|ST_NA|Cluster_NA|2012/01/01:0.0297194816):0.0047896847,(KEXV01046189|BR|ST_NA|Cluster_NA|2017/01/01:0.0316628720,E7405-AZL|MEX|ST_3|Cluster_NA|2018/01/01:0.0436852726):0.0062132973):0.0061885788):0.0025490075):0.0038904052):0.0013891661,((KEXV01007126|BR|ST_NA|Cluster_NA|2014/01/01:0.0382302324,((KEXV01038611|BR|ST_NA|Cluster_NA|2016/01/01:0.0551217479,((KEXV01041922|BR|ST_NA|Cluster_NA|2016/01/01:0.0000027755,KEXV01042965|BR|ST_NA|Cluster_NA|2016/01/01:0.0011048201):0.0285297268,KEXV01044914|BR|ST_NA|Cluster_NA|2017/01/01:0.0298998930):0.0072070592):0.0028889302,(KEXV01042921|BR|ST_NA|Cluster_NA|2016/01/01:0.0346946047,KEXV01044521|BR|ST_NA|Cluster_NA|2016/01/01:0.0159823883):0.0115879783):0.0052635510):0.0011125130,((((((KEXV01008258|BR|ST_NA|Cluster_NA|2014/01/01:0.0159935992,KEXV01008494|BR|ST_NA|Cluster_NA|2015/01/01:0.0073794675):0.0156062335,(KEXV01043519|BR|ST_NA|Cluster_NA|2016/01/01:0.0134918136,MZ475784|BR|ST_NA|Cluster_NA|2017/01/01:0.0296503372):0.0043693696):0.0084835256,(KEXV01008750|BR|ST_NA|Cluster_NA|2015/01/01:0.0151161102,KEXV01033427|BR|ST_NA|Cluster_NA|2017/01/01:0.0249695375):0.0055037669):0.0144323977,KEXV01033308|BR|ST_NA|Cluster_NA|2016/01/01:0.0241516262):0.0046922920,ON423217|BR|ST_NA|Cluster_NA|2013/01/01:0.0316321184):0.0039181392,(KEXV01015797|BR|ST_NA|Cluster_NA|2015/01/01:0.0373442271,((KEXV01041391|BR|ST_NA|Cluster_NA|2017/01/01:0.0149943453,KR066135|BR|ST_NA|Cluster_NA|2013/01/01:0.0075064355):0.0239905145,MH355172|US|ST_NA|Cluster_NA|2014/01/01:0.0352910427):0.0026913369):0.0039519449):0.0003105882):0.0043685725):0.0010814539):0.0000065898,(((((((((((KEXV01002531|BR|ST_NA|Cluster_NA|2015/01/01:0.0057727145,((KEXV01015360|BR|ST_NA|Cluster_NA|2014/01/01:0.0062175612,KEXV01037917|BR|ST_NA|Cluster_NA|2016/01/01:0.0083468542):0.0010480614,(KEXV01029574|BR|ST_NA|Cluster_NA|2015/01/01:0.0082374335,(KEXV01029630|BR|ST_NA|Cluster_NA|2015/01/01:0.0007886808,KEXV01035964|BR|ST_NA|Cluster_NA|2016/01/01:0.0084649238):0.0083405168):0.0018775561):0.0039442001):0.0072746447,KEXV01016376|BR|ST_NA|Cluster_NA|2015/01/01:0.0221130405):0.0210034917,(KEXV01033763|BR|ST_NA|Cluster_NA|2016/01/01:0.0205673588,KEXV01033954|BR|ST_NA|Cluster_NA|2017/01/01:0.0254949540):0.0146409891):0.0131307531,MF456836|US|ST_NA|Cluster_NA|2015/01/01:0.0245211645):0.0008372845,(((KEXV01006931|BR|ST_NA|Cluster_NA|2014/01/01:0.0223969145,(KEXV01031922|BR|ST_NA|Cluster_NA|2017/01/01:0.0249153687,KEXV01036370|BR|ST_NA|Cluster_NA|2017/01/01:0.0440338221):0.0087166473):0.0025238405,((KEXV01012329|BR|ST_NA|Cluster_NA|2015/01/01:0.0090120703,KEXV01039921|BR|ST_NA|Cluster_NA|2016/01/01:0.0336190214):0.0178207403,KEXV01045600|BR|ST_NA|Cluster_NA|2017/01/01:0.0194389038):0.0082258673):0.0036546439,(KEXV01033323|BR|ST_NA|Cluster_NA|2016/01/01:0.0395583369,MF457222|US|ST_NA|Cluster_NA|2011/01/01:0.0281980007):0.0066728823):0.0033961930):0.0017575143,(((((((((((KEXV01007756|BR|ST_NA|Cluster_NA|2014/01/01:0.0000027755,KY581512|BR|ST_NA|Cluster_NA|2014/01/01:0.0000027755):0.0157903559,(((KEXV01032582|BR|ST_NA|Cluster_NA|2017/01/01:0.0032252925,KEXV01033124|BR|ST_NA|Cluster_NA|2017/01/01:0.0068271694):0.0000065826,KEXV01045283|BR|ST_NA|Cluster_NA|2017/01/01:0.0113207165):0.0182116775,KEXV01034117|BR|ST_NA|Cluster_NA|2017/01/01:0.0174440607):0.0015594343):0.0001551434,KEXV01033041|BR|ST_NA|Cluster_NA|2016/01/01:0.0208958832):0.0063759965,(KEXV01029827|BR|ST_NA|Cluster_NA|2015/01/01:0.0249785470,KEXV01037479|BR|ST_NA|Cluster_NA|2016/01/01:0.0193466489):0.0071886610):0.0000065826,(((KEXV01032857|BR|ST_NA|Cluster_NA|2016/01/01:0.0121052105,KF700948|BR|ST_NA|Cluster_NA|2011/01/01:0.0077141517):0.0000057885,KEXV01037546|BR|ST_NA|Cluster_NA|2017/01/01:0.0177506522):0.0027696472,KEXV01037461|BR|ST_NA|Cluster_NA|2016/01/01:0.0160872113):0.0015989317):0.0000064599,KEXV01029824|BR|ST_NA|Cluster_NA|2015/01/01:0.0126100944):0.0014346729,KEXV01029835|BR|ST_NA|Cluster_NA|2015/01/01:0.0367426530):0.0025660390,KEXV01037493|BR|ST_NA|Cluster_NA|2016/01/01:0.0141830983):0.0080977015,KEXV01044894|BR|ST_NA|Cluster_NA|2017/01/01:0.0131167891):0.0049398924,KEXV01014540|BR|ST_NA|Cluster_NA|2014/01/01:0.0249321485):0.0043069446,(KEXV01037472|BR|ST_NA|Cluster_NA|2016/01/01:0.0255357542,(KT998212|GF|ST_NA|Cluster_NA|2011/01/01:0.0521845905,MG942467|US|ST_NA|Cluster_NA|2012/01/01:0.0525515102):0.0051308063):0.0081556748):0.0046642071):0.0000056881,MG941989|US|ST_NA|Cluster_NA|2011/01/01:0.0283641554):0.0012397608,(((((((KEXV01029452|BR|ST_NA|Cluster_NA|2015/01/01:0.0169539950,(KEXV01032032|BR|ST_NA|Cluster_NA|2017/01/01:0.0168697800,KT737300|BR|ST_NA|Cluster_NA|2014/01/01:0.0011727550):0.0163821031):0.0016318551,KEXV01031985|BR|ST_NA|Cluster_NA|2017/01/01:0.0103781372):0.0000061352,KEXV01032022|BR|ST_NA|Cluster_NA|2017/01/01:0.0129015650):0.0012237232,((KEXV01031978|BR|ST_NA|Cluster_NA|2017/01/01:0.0076824460,(KEXV01031981|BR|ST_NA|Cluster_NA|2017/01/01:0.0183936270,KT737316|BR|ST_NA|Cluster_NA|2014/01/01:0.0070177341):0.0000027755):0.0034921584,(((KT737277|BR|ST_NA|Cluster_NA|2013/01/01:0.0000027755,((MN528222|BR|ST_NA|Cluster_NA|2014/01/01:0.0009882906,((MN528223|BR|ST_NA|Cluster_NA|2014/01/01:0.0000027755,MN528224|BR|ST_NA|Cluster_NA|2014/01/01:0.0000027755):0.0009844182,MN528293|BR|ST_NA|Cluster_NA|2015/01/01:0.0000027755):0.0000027755):0.0000027755,MN528266|BR|ST_NA|Cluster_NA|2013/01/01:0.0000027755):0.0000027755):0.0167758044,(KT737347|BR|ST_NA|Cluster_NA|2014/01/01:0.0061189127,KT737348|BR|ST_NA|Cluster_NA|2014/01/01:0.0062266178):0.0020841916):0.0018578971,KT737323|BR|ST_NA|Cluster_NA|2014/01/01:0.0093144060):0.0010355845):0.0031658343):0.0047771320,KT737365|BR|ST_NA|Cluster_NA|2014/01/01:0.0109857060):0.0122451377,(((KEXV01035948|BR|ST_NA|Cluster_NA|2016/01/01:0.0129448938,KEXV01036319|BR|ST_NA|Cluster_NA|2017/01/01:0.0185570920):0.0197714627,KEXV01036073|BR|ST_NA|Cluster_NA|2016/01/01:0.0503705915):0.0057275039,MW545378|BR|ST_NA|Cluster_NA|2018/01/01:0.0274621411):0.0028356757):0.0063232538,(((KEXV01036113|BR|ST_NA|Cluster_NA|2016/01/01:0.0000027755,KEXV01036137|BR|ST_NA|Cluster_NA|2016/01/01:0.0014093117):0.0358587259,P-546-GV|PAN|ST_NA|Cluster_NA|2015/01/01:0.0509203149):0.0104706602,((KEXV01036171|BR|ST_NA|Cluster_NA|2016/01/01:0.0332201085,KEXV01036445|BR|ST_NA|Cluster_NA|2017/01/01:0.0083248682):0.0094740818,KEXV01040699|BR|ST_NA|Cluster_NA|2016/01/01:0.0366247944):0.0057446001):0.0000212862):0.0096171125):0.0047391836,(KEXV01016407|BR|ST_NA|Cluster_NA|2015/01/01:0.0193539080,(KEXV01036868|BR|ST_NA|Cluster_NA|2016/01/01:0.0277062189,(KEXV01043423|BR|ST_NA|Cluster_NA|2016/01/01:0.0000065597,KEXV01044290|BR|ST_NA|Cluster_NA|2016/01/01:0.0263378575):0.0269440644):0.0053502961):0.0055784620):0.0011433982,((((((KEXV01007075|BR|ST_NA|Cluster_NA|2014/01/01:0.0145079244,KEXV01035036|BR|ST_NA|Cluster_NA|2017/01/01:0.0305235679):0.0188647147,((KEXV01033038|BR|ST_NA|Cluster_NA|2016/01/01:0.0145205142,KEXV01033267|BR|ST_NA|Cluster_NA|2017/01/01:0.0158362725):0.0106637572,KX838510|BR|ST_NA|Cluster_NA|2015/01/01:0.0394008574):0.0271130272):0.0027771827,KEXV01043640|BR|ST_NA|Cluster_NA|2016/01/01:0.0409623274):0.0008719828,((KEXV01016403|BR|ST_NA|Cluster_NA|2015/01/01:0.0467747643,(KEXV01029727|BR|ST_NA|Cluster_NA|2015/01/01:0.0092666776,KEXV01036827|BR|ST_NA|Cluster_NA|2016/01/01:0.0174644241):0.0245643372):0.0008690284,(KEXV01043878|BR|ST_NA|Cluster_NA|2016/01/01:0.0486553721,KEXV01045699|BR|ST_NA|Cluster_NA|2017/01/01:0.0226483476):0.0068443625):0.0012832250):0.0068451633,(KEXV01029543|BR|ST_NA|Cluster_NA|2015/01/01:0.0279092354,KEXV01035787|BR|ST_NA|Cluster_NA|2016/01/01:0.0289005681):0.0059696750):0.0024461078,(KEXV01036272|BR|ST_NA|Cluster_NA|2017/01/01:0.0258031452,KEXV01036778|BR|ST_NA|Cluster_NA|2016/01/01:0.0229123330):0.0045185985):0.0016832185):0.0000065898,((((KEXV01005217|BR|ST_NA|Cluster_NA|2014/01/01:0.0255695120,KEXV01040055|BR|ST_NA|Cluster_NA|2016/01/01:0.0256684197):0.0035481327,(KEXV01039851|BR|ST_NA|Cluster_NA|2016/01/01:0.0469878483,(((KEXV01040574|BR|ST_NA|Cluster_NA|2016/01/01:0.0083329200,KEXV01044760|BR|ST_NA|Cluster_NA|2016/01/01:0.0152538193):0.0052311273,KEXV01045889|BR|ST_NA|Cluster_NA|2017/01/01:0.0098022296):0.0012622966,KEXV01046268|BR|ST_NA|Cluster_NA|2017/01/01:0.0078547798):0.0095883896):0.0135730942):0.0065904473,KEXV01045020|BR|ST_NA|Cluster_NA|2017/01/01:0.0437512039):0.0020770428,KEXV01009182|BR|ST_NA|Cluster_NA|2015/01/01:0.0228198511):0.0009051776):0.0016504343):0.0011425233,(((KEXV01009305|BR|ST_NA|Cluster_NA|2015/01/01:0.0138105748,KEXV01009382|BR|ST_NA|Cluster_NA|2015/01/01:0.0340572334):0.0117202794,(KEXV01036691|BR|ST_NA|Cluster_NA|2016/01/01:0.0072309039,KEXV01036732|BR|ST_NA|Cluster_NA|2016/01/01:0.0054891699):0.0308645515):0.0060713547,((KEXV01015269|BR|ST_NA|Cluster_NA|2014/01/01:0.0353112072,((KEXV01031398|BR|ST_NA|Cluster_NA|2016/01/01:0.0265118423,KEXV01031495|BR|ST_NA|Cluster_NA|2017/01/01:0.0197763085):0.0013049836,(KEXV01031410|BR|ST_NA|Cluster_NA|2016/01/01:0.0107220257,KEXV01031414|BR|ST_NA|Cluster_NA|2016/01/01:0.0199746920):0.0056652777):0.0125864239):0.0030024522,KEXV01039183|BR|ST_NA|Cluster_NA|2017/01/01:0.0211710780):0.0012922748):0.0000027755):0.0000027755,(((KEXV01015236|BR|ST_NA|Cluster_NA|2014/01/01:0.0276662171,(KEXV01030993|BR|ST_NA|Cluster_NA|2015/01/01:0.0291081767,(KEXV01033362|BR|ST_NA|Cluster_NA|2016/01/01:0.0180272852,KEXV01042646|BR|ST_NA|Cluster_NA|2017/01/01:0.0258706195):0.0018975109):0.0024024400):0.0029284762,(((KEXV01029791|BR|ST_NA|Cluster_NA|2015/01/01:0.0000027755,KEXV01029834|BR|ST_NA|Cluster_NA|2015/01/01:0.0010676359):0.0420005098,KEXV01032479|BR|ST_NA|Cluster_NA|2017/01/01:0.0372284495):0.0035621887,(KEXV01029905|BR|ST_NA|Cluster_NA|2015/01/01:0.0360762186,(KEXV01035721|BR|ST_NA|Cluster_NA|2016/01/01:0.0162978173,KEXV01037971|BR|ST_NA|Cluster_NA|2017/01/01:0.0298450299):0.0210681973):0.0051434494):0.0012610585):0.0015430961,((KEXV01027479|BR|ST_NA|Cluster_NA|2014/01/01:0.0226580551,MF456826|US|ST_NA|Cluster_NA|2011/01/01:0.0463346141):0.0051708064,KEXV01045422|BR|ST_NA|Cluster_NA|2017/01/01:0.0272205566):0.0056522978):0.0023510853):0.0010818042,((KEXV01008733|BR|ST_NA|Cluster_NA|2015/01/01:0.0179741420,(KEXV01014522|BR|ST_NA|Cluster_NA|2014/01/01:0.0171906175,KEXV01034456|BR|ST_NA|Cluster_NA|2017/01/01:0.0269221306):0.0041838724):0.0008293545,((KEXV01015865|BR|ST_NA|Cluster_NA|2015/01/01:0.0072012887,KEXV01046408|BR|ST_NA|Cluster_NA|2017/01/01:0.0178160888):0.0226122178,(KEXV01043573|BR|ST_NA|Cluster_NA|2016/01/01:0.0075973300,KEXV01045857|BR|ST_NA|Cluster_NA|2017/01/01:0.0062952384):0.0163528914):0.0021463681):0.0007748509):0.0015325388):0.0000081058,KEXV01044706|BR|ST_NA|Cluster_NA|2016/01/01:0.0190486109):0.0007752133,((((((CEC-22-7082|MEX|ST_1|Cluster_NA|2022/04/06:0.0370863121,(KEXV01043147|BR|ST_NA|Cluster_NA|2016/01/01:0.0270117421,KEXV01044193|BR|ST_NA|Cluster_NA|2016/01/01:0.0198759004):0.0023370438):0.0060474584,((((((KEXV01002440|BR|ST_NA|Cluster_NA|2015/01/01:0.0078678446,KEXV01045578|BR|ST_NA|Cluster_NA|2017/01/01:0.0000027755):0.0007765633,KEXV01033420|BR|ST_NA|Cluster_NA|2017/01/01:0.0115067600):0.0068162001,KEXV01002477|BR|ST_NA|Cluster_NA|2015/01/01:0.0075440532):0.0113314206,KEXV01033412|BR|ST_NA|Cluster_NA|2017/01/01:0.0328853164):0.0011188351,(KEXV01033341|BR|ST_NA|Cluster_NA|2016/01/01:0.0285539880,KEXV01033511|BR|ST_NA|Cluster_NA|2017/01/01:0.0265288649):0.0033332691):0.0042219854,KEXV01002462|BR|ST_NA|Cluster_NA|2015/01/01:0.0205918183):0.0078819904):0.0021506586,((((KEXV01008671|BR|ST_NA|Cluster_NA|2015/01/01:0.0412200624,KEXV01040688|BR|ST_NA|Cluster_NA|2016/01/01:0.0489186842):0.0118442623,((KEXV01015242|BR|ST_NA|Cluster_NA|2014/01/01:0.0348025675,KEXV01044874|BR|ST_NA|Cluster_NA|2016/01/01:0.0177200410):0.0095752057,KEXV01044955|BR|ST_NA|Cluster_NA|2017/01/01:0.0296531920):0.0058474506):0.0000076517,KEXV01034972|BR|ST_NA|Cluster_NA|2016/01/01:0.0268300227):0.0000057105,(KEXV01035191|BR|ST_NA|Cluster_NA|2017/01/01:0.0251954687,(KEXV01038740|BR|ST_NA|Cluster_NA|2016/01/01:0.0069311877,KEXV01038828|BR|ST_NA|Cluster_NA|2016/01/01:0.0108112463):0.0019754525):0.0062878433):0.0007049355):0.0047411088,((((((KEXV01007677|BR|ST_NA|Cluster_NA|2014/01/01:0.0000027755,KY581433|BR|ST_NA|Cluster_NA|2014/01/01:0.0000027755):0.0302578185,KEXV01015314|BR|ST_NA|Cluster_NA|2014/01/01:0.0354413251):0.0062006043,(KEXV01015335|BR|ST_NA|Cluster_NA|2014/01/01:0.0492729282,KEXV01035504|BR|ST_NA|Cluster_NA|2017/01/01:0.0742621375):0.0054756372):0.0087251158,(((((((KEXV01012405|BR|ST_NA|Cluster_NA|2015/01/01:0.0490359659,(KEXV01040936|BR|ST_NA|Cluster_NA|2016/01/01:0.0108888104,KEXV01041868|BR|ST_NA|Cluster_NA|2017/01/01:0.0311505362):0.0036139495):0.0000065277,KEXV01041392|BR|ST_NA|Cluster_NA|2017/01/01:0.0255092637):0.0000065826,((KEXV01040205|BR|ST_NA|Cluster_NA|2015/01/01:0.0227341856,KEXV01041704|BR|ST_NA|Cluster_NA|2017/01/01:0.0223938222):0.0040563600,KEXV01041600|BR|ST_NA|Cluster_NA|2017/01/01:0.0376803015):0.0000063602):0.0000065826,((KEXV01012461|BR|ST_NA|Cluster_NA|2015/01/01:0.0162811503,(KEXV01041489|BR|ST_NA|Cluster_NA|2017/01/01:0.0172374560,KR066299|BR|ST_NA|Cluster_NA|2012/01/01:0.0107533687):0.0366536962):0.0051703293,((KEXV01040673|BR|ST_NA|Cluster_NA|2016/01/01:0.0254291563,KEXV01041182|BR|ST_NA|Cluster_NA|2017/01/01:0.0272468133):0.0033714900,(KEXV01040942|BR|ST_NA|Cluster_NA|2016/01/01:0.0312184547,KR066253|BR|ST_NA|Cluster_NA|2013/01/01:0.0295148510):0.0025699625):0.0033364252):0.0055186310):0.0018357413,(KEXV01040534|BR|ST_NA|Cluster_NA|2016/01/01:0.0146281050,KEXV01040568|BR|ST_NA|Cluster_NA|2016/01/01:0.0093690288):0.0063630409):0.0090587726,KEXV01039096|BR|ST_NA|Cluster_NA|2017/01/01:0.0266186522):0.0024509271,(KEXV01015918|BR|ST_NA|Cluster_NA|2015/01/01:0.0463144338,KEXV01037632|BR|ST_NA|Cluster_NA|2016/01/01:0.0409180548):0.0068039823):0.0000078775):0.0023414599,((KEXV01036035|BR|ST_NA|Cluster_NA|2016/01/01:0.0215729559,(E2334-RCR|MEX|ST_2|Cluster_NA|2015/01/01:0.0287628841,E4088-CGSS|MEX|ST_3|Cluster_NA|2017/01/01:0.0137285128):0.0115925112):0.0079866909,(KEXV01037750|BR|ST_NA|Cluster_NA|2016/01/01:0.0346479185,MF457255|US|ST_NA|Cluster_NA|2011/01/01:0.0492953117):0.0112076507):0.0040147188):0.0000056454,((((((((KEXV01029655|BR|ST_NA|Cluster_NA|2015/01/01:0.0176607103,(KEXV01036812|BR|ST_NA|Cluster_NA|2016/01/01:0.0221613014,KEXV01037037|BR|ST_NA|Cluster_NA|2016/01/01:0.0179470013):0.0038712788):0.0000062288,(KEXV01036884|BR|ST_NA|Cluster_NA|2016/01/01:0.0225511080,KEXV01037305|BR|ST_NA|Cluster_NA|2017/01/01:0.0203439547):0.0107025242):0.0011489049,KEXV01036808|BR|ST_NA|Cluster_NA|2016/01/01:0.0164652149):0.0031394652,KEXV01031399|BR|ST_NA|Cluster_NA|2016/01/01:0.0329420829):0.0055417785,KEXV01037010|BR|ST_NA|Cluster_NA|2016/01/01:0.0205684647):0.0079310262,(KEXV01035077|BR|ST_NA|Cluster_NA|2017/01/01:0.0323153494,KX357293|BR|ST_NA|Cluster_NA|2015/01/01:0.0400835081):0.0064251156):0.0035269794,KEXV01031304|BR|ST_NA|Cluster_NA|2015/01/01:0.0282461436):0.0000071437,(KEXV01031031|BR|ST_NA|Cluster_NA|2015/01/01:0.0402381442,KEXV01045976|BR|ST_NA|Cluster_NA|2017/01/01:0.0331030484):0.0033726388):0.0053922114):0.0000074978):0.0000066963,((((((KEXV01008208|BR|ST_NA|Cluster_NA|2014/01/01:0.0309986309,(KEXV01039840|BR|ST_NA|Cluster_NA|2017/01/01:0.0369101743,KEXV01044491|BR|ST_NA|Cluster_NA|2016/01/01:0.0381119489):0.0067108274):0.0000068986,(KEXV01035229|BR|ST_NA|Cluster_NA|2017/01/01:0.0384254572,KEXV01038557|BR|ST_NA|Cluster_NA|2016/01/01:0.0437505662):0.0101508471):0.0016471505,(KEXV01033602|BR|ST_NA|Cluster_NA|2016/01/01:0.0352853165,(KEXV01034607|BR|ST_NA|Cluster_NA|2016/01/01:0.0381500784,MG942748|US|ST_NA|Cluster_NA|2013/01/01:0.0303462810):0.0035246366):0.0035078115):0.0040745843,KEXV01034766|BR|ST_NA|Cluster_NA|2016/01/01:0.0197303632):0.0013706865,((KEXV01014473|BR|ST_NA|Cluster_NA|2014/01/01:0.0298072108,KEXV01015266|BR|ST_NA|Cluster_NA|2014/01/01:0.0359482266):0.0042676717,KEXV01043822|BR|ST_NA|Cluster_NA|2016/01/01:0.0198329894):0.0016283588):0.0000081204,((KEXV01015262|BR|ST_NA|Cluster_NA|2014/01/01:0.0135414696,(KEXV01036615|BR|ST_NA|Cluster_NA|2017/01/01:0.0482957804,KEXV01045535|BR|ST_NA|Cluster_NA|2017/01/01:0.0368150005):0.0045037541):0.0035102105,((KEXV01016059|BR|ST_NA|Cluster_NA|2015/01/01:0.0371067831,KEXV01041247|BR|ST_NA|Cluster_NA|2017/01/01:0.0451712539):0.0084835324,(((KEXV01033170|BR|ST_NA|Cluster_NA|2017/01/01:0.0245562189,KEXV01035845|BR|ST_NA|Cluster_NA|2017/01/01:0.0402826995):0.0140296395,KEXV01045352|BR|ST_NA|Cluster_NA|2017/01/01:0.0533787139):0.0000059178,(KEXV01036112|BR|ST_NA|Cluster_NA|2016/01/01:0.0394655422,KEXV01036334|BR|ST_NA|Cluster_NA|2017/01/01:0.0204607978):0.0036543458):0.0062419670):0.0000069563):0.0048213496):0.0043323089):0.0012283151,((((((CEC-22-8473|MEX|ST_1|Cluster_NA|2022/08/03:0.0499093360,KEXV01041624|BR|ST_NA|Cluster_NA|2017/01/01:0.0401841131):0.0036866289,(KEXV01015486|BR|ST_NA|Cluster_NA|2015/01/01:0.0336253277,KEXV01046264|BR|ST_NA|Cluster_NA|2017/01/01:0.0485458633):0.0099449564):0.0030539105,((((KEXV01015914|BR|ST_NA|Cluster_NA|2015/01/01:0.0498788676,KEXV01041507|BR|ST_NA|Cluster_NA|2017/01/01:0.0391627971):0.0100500167,KEXV01046853|BR|ST_NA|Cluster_NA|2017/01/01:0.0272646808):0.0035381787,(KEXV01031721|BR|ST_NA|Cluster_NA|2017/01/01:0.0296051407,KEXV01036393|BR|ST_NA|Cluster_NA|2017/01/01:0.0399998029):0.0027791929):0.0029525000,KEXV01032252|BR|ST_NA|Cluster_NA|2016/01/01:0.0186528094):0.0039684590):0.0019795587,((((KEXV01006969|BR|ST_NA|Cluster_NA|2014/01/01:0.0283428497,KEXV01045558|BR|ST_NA|Cluster_NA|2017/01/01:0.0222386490):0.0020560494,(((KEXV01034552|BR|ST_NA|Cluster_NA|2016/01/01:0.0166993169,(KEXV01034962|BR|ST_NA|Cluster_NA|2016/01/01:0.0066420230,KEXV01035139|BR|ST_NA|Cluster_NA|2017/01/01:0.0199711814):0.0010898039):0.0037661133,KEXV01035299|BR|ST_NA|Cluster_NA|2017/01/01:0.0239803855):0.0010519146,KEXV01035267|BR|ST_NA|Cluster_NA|2017/01/01:0.0171525399):0.0177161868):0.0045326095,KEXV01034955|BR|ST_NA|Cluster_NA|2016/01/01:0.0211211719):0.0029747033,(KEXV01006991|BR|ST_NA|Cluster_NA|2014/01/01:0.0415546635,KEXV01009084|BR|ST_NA|Cluster_NA|2015/01/01:0.0412760828):0.0066603478):0.0019383915):0.0000057256,(((((((((((((((KEXV01002794|BR|ST_NA|Cluster_NA|2015/01/01:0.0506023842,(KEXV01032054|BR|ST_NA|Cluster_NA|2016/01/01:0.0400732906,KEXV01032601|BR|ST_NA|Cluster_NA|2017/01/01:0.0449372250):0.0084849594):0.0012494953,KEXV01032385|BR|ST_NA|Cluster_NA|2016/01/01:0.0220465359):0.0020610828,KEXV01032702|BR|ST_NA|Cluster_NA|2017/01/01:0.0181634944):0.0036014412,(KEXV01032347|BR|ST_NA|Cluster_NA|2016/01/01:0.0285309435,KEXV01033272|BR|ST_NA|Cluster_NA|2017/01/01:0.0509485580):0.0060238827):0.0000059476,(KEXV01042785|BR|ST_NA|Cluster_NA|2016/01/01:0.0160058204,KEXV01042814|BR|ST_NA|Cluster_NA|2017/01/01:0.0063083739):0.0031703934):0.0004316829,KEXV01042806|BR|ST_NA|Cluster_NA|2017/01/01:0.0322513843):0.0037317899,KEXV01045188|BR|ST_NA|Cluster_NA|2017/01/01:0.0124249588):0.0006713855,MN528246|BR|ST_NA|Cluster_NA|2016/01/01:0.0280394741):0.0043568497,((KEXV01016245|BR|ST_NA|Cluster_NA|2015/01/01:0.0263635823,(((KEXV01029719|BR|ST_NA|Cluster_NA|2015/01/01:0.0138255487,KEXV01037336|BR|ST_NA|Cluster_NA|2017/01/01:0.0000059808):0.0230560825,KEXV01046338|BR|ST_NA|Cluster_NA|2017/01/01:0.0280823310):0.0033871073,(KEXV01036842|BR|ST_NA|Cluster_NA|2016/01/01:0.0215720437,KEXV01037271|BR|ST_NA|Cluster_NA|2017/01/01:0.0296532112):0.0026279165):0.0000069264):0.0026268346,(KEXV01036513|BR|ST_NA|Cluster_NA|2016/01/01:0.0116121331,KEXV01036676|BR|ST_NA|Cluster_NA|2016/01/01:0.0397732301):0.0020483083):0.0034434884):0.0009708208,(((KEXV01011431|BR|ST_NA|Cluster_NA|2014/01/01:0.0236499655,KEXV01016011|BR|ST_NA|Cluster_NA|2015/01/01:0.0248010306):0.0082090295,KEXV01032113|BR|ST_NA|Cluster_NA|2016/01/01:0.0185936115):0.0035440754,((KEXV01033735|BR|ST_NA|Cluster_NA|2017/01/01:0.0435983245,KEXV01046402|BR|ST_NA|Cluster_NA|2017/01/01:0.0202269437):0.0060194101,KEXV01044182|BR|ST_NA|Cluster_NA|2016/01/01:0.0192374768):0.0031687406):0.0007958009):0.0000027755,((((((((KEXV01007016|BR|ST_NA|Cluster_NA|2014/01/01:0.0201714303,((KEXV01029331|BR|ST_NA|Cluster_NA|2015/01/01:0.0226045141,KEXV01034556|BR|ST_NA|Cluster_NA|2016/01/01:0.0204628173):0.0060704613,KEXV01044958|BR|ST_NA|Cluster_NA|2017/01/01:0.0261112579):0.0034849034):0.0019034601,(((((KEXV01012347|BR|ST_NA|Cluster_NA|2015/01/01:0.0424420393,((KEXV01029611|BR|ST_NA|Cluster_NA|2015/01/01:0.0345749711,(((KEXV01033073|BR|ST_NA|Cluster_NA|2016/01/01:0.0065354299,KEXV01033116|BR|ST_NA|Cluster_NA|2017/01/01:0.0211540599):0.0000067852,KEXV01033201|BR|ST_NA|Cluster_NA|2017/01/01:0.0283349898):0.0056092915,KEXV01043153|BR|ST_NA|Cluster_NA|2016/01/01:0.0135674231):0.0179470624):0.0012160286,(KEXV01032900|BR|ST_NA|Cluster_NA|2016/01/01:0.0288637752,KEXV01033000|BR|ST_NA|Cluster_NA|2016/01/01:0.0216836842):0.0126845439):0.0059736856):0.0000057846,(KEXV01015884|BR|ST_NA|Cluster_NA|2015/01/01:0.0212521838,KEXV01042883|BR|ST_NA|Cluster_NA|2016/01/01:0.0287221409):0.0137779550):0.0054495788,(((KEXV01015162|BR|ST_NA|Cluster_NA|2014/01/01:0.0241039561,KEXV01037324|BR|ST_NA|Cluster_NA|2017/01/01:0.0137603316):0.0041278676,(KEXV01037041|BR|ST_NA|Cluster_NA|2016/01/01:0.0224128209,KEXV01037411|BR|ST_NA|Cluster_NA|2017/01/01:0.0317167986):0.0039870826):0.0022364558,((KEXV01029661|BR|ST_NA|Cluster_NA|2015/01/01:0.0251840303,(KEXV01034808|BR|ST_NA|Cluster_NA|2016/01/01:0.0477261750,KEXV01037369|BR|ST_NA|Cluster_NA|2017/01/01:0.0227429928):0.0024890948):0.0037621045,(KEXV01032807|BR|ST_NA|Cluster_NA|2016/01/01:0.0464022215,KEXV01032997|BR|ST_NA|Cluster_NA|2016/01/01:0.0280398590):0.0068946645):0.0000056389):0.0071258298):0.0033905402,(KEXV01041130|BR|ST_NA|Cluster_NA|2016/01/01:0.0297791145,KEXV01046048|BR|ST_NA|Cluster_NA|2017/01/01:0.0318141226):0.0014107759):0.0000077927,((KEXV01015891|BR|ST_NA|Cluster_NA|2015/01/01:0.0231466093,KEXV01046594|BR|ST_NA|Cluster_NA|2017/01/01:0.0270329912):0.0035020636,KEXV01043991|BR|ST_NA|Cluster_NA|2016/01/01:0.0292704491):0.0037819077):0.0016708436):0.0000077330,(KEXV01037412|BR|ST_NA|Cluster_NA|2017/01/01:0.0189775900,KEXV01045106|BR|ST_NA|Cluster_NA|2017/01/01:0.0266375632):0.0028610507):0.0000027755,((KEXV01008826|BR|ST_NA|Cluster_NA|2015/01/01:0.0344429009,(KEXV01035260|BR|ST_NA|Cluster_NA|2017/01/01:0.0259603953,KEXV01045013|BR|ST_NA|Cluster_NA|2017/01/01:0.0168570824):0.0048671320):0.0016956491,(KEXV01034890|BR|ST_NA|Cluster_NA|2016/01/01:0.0323144610,(KEXV01043302|BR|ST_NA|Cluster_NA|2016/01/01:0.0033276294,KEXV01043304|BR|ST_NA|Cluster_NA|2016/01/01:0.0000077023):0.0336970141):0.0061252240):0.0003814797):0.0010289586,(KEXV01016105|BR|ST_NA|Cluster_NA|2015/01/01:0.0182966413,KEXV01033806|BR|ST_NA|Cluster_NA|2016/01/01:0.0216050561):0.0020793789):0.0000065826,(((KEXV01033962|BR|ST_NA|Cluster_NA|2017/01/01:0.0000072664,KEXV01033963|BR|ST_NA|Cluster_NA|2017/01/01:0.0010782906):0.0172925512,KEXV01045571|BR|ST_NA|Cluster_NA|2017/01/01:0.0251451662):0.0078705300,KEXV01044537|BR|ST_NA|Cluster_NA|2016/01/01:0.0111629709):0.0073245347):0.0010442712,(((KEXV01029668|BR|ST_NA|Cluster_NA|2015/01/01:0.0170060180,KEXV01036982|BR|ST_NA|Cluster_NA|2016/01/01:0.0189020985):0.0028170631,KEXV01042969|BR|ST_NA|Cluster_NA|2016/01/01:0.0172646943):0.0055323555,KEXV01039551|BR|ST_NA|Cluster_NA|2017/01/01:0.0249366508):0.0037230673):0.0017641839,((((((((KEXV01030875|BR|ST_NA|Cluster_NA|2015/01/01:0.0105025798,KEXV01033913|BR|ST_NA|Cluster_NA|2016/01/01:0.0113750093):0.0018125882,KEXV01038008|BR|ST_NA|Cluster_NA|2017/01/01:0.0199846830):0.0013183173,KEXV01046246|BR|ST_NA|Cluster_NA|2017/01/01:0.0161855709):0.0040997374,(KEXV01046633|BR|ST_NA|Cluster_NA|2017/01/01:0.0119832580,KM851197|BR|ST_NA|Cluster_NA|2012/01/01:0.0038658117):0.0090755119):0.0016033651,KEXV01046622|BR|ST_NA|Cluster_NA|2017/01/01:0.0143899753):0.0146743547,(KEXV01032042|BR|ST_NA|Cluster_NA|2016/01/01:0.0286965231,KEXV01039458|BR|ST_NA|Cluster_NA|2017/01/01:0.0390974673):0.0055413894):0.0098579070,(KEXV01032597|BR|ST_NA|Cluster_NA|2017/01/01:0.0199590638,KEXV01035497|BR|ST_NA|Cluster_NA|2017/01/01:0.0211613004):0.0002617813):0.0021132886,KEXV01036647|BR|ST_NA|Cluster_NA|2017/01/01:0.0255383104):0.0019227059):0.0009325635):0.0020317470,(KEXV01035508|BR|ST_NA|Cluster_NA|2017/01/01:0.0137904958,KR066238|BR|ST_NA|Cluster_NA|2013/01/01:0.0381880920):0.0039154014):0.0048231626,(((KEXV01012331|BR|ST_NA|Cluster_NA|2015/01/01:0.0393415699,KEXV01035757|BR|ST_NA|Cluster_NA|2016/01/01:0.0225820898):0.0021578466,(KEXV01016173|BR|ST_NA|Cluster_NA|2015/01/01:0.0401882285,KEXV01046556|BR|ST_NA|Cluster_NA|2017/01/01:0.0494699107):0.0001117274):0.0062858497,(KEXV01014720|BR|ST_NA|Cluster_NA|2014/01/01:0.0199342463,KEXV01016288|BR|ST_NA|Cluster_NA|2015/01/01:0.0066684140):0.0138069358):0.0044126429):0.0011269879,KEXV01031576|BR|ST_NA|Cluster_NA|2016/01/01:0.0255578893):0.0021027344,(((KEXV01014450|BR|ST_NA|Cluster_NA|2014/01/01:0.0326336944,(KEXV01031366|BR|ST_NA|Cluster_NA|2017/01/01:0.0264926451,((KEXV01035239|BR|ST_NA|Cluster_NA|2017/01/01:0.0260877521,((KEXV01040120|BR|ST_NA|Cluster_NA|2017/01/01:0.0330062887,(KEXV01042154|BR|ST_NA|Cluster_NA|2016/01/01:0.0158187919,KEXV01042681|BR|ST_NA|Cluster_NA|2017/01/01:0.0162193368):0.0092226028):0.0019450596,MN528337|BR|ST_NA|Cluster_NA|2017/01/01:0.0337954637):0.0000066998):0.0001745406,KEXV01036641|BR|ST_NA|Cluster_NA|2017/01/01:0.0090485217):0.0054531946):0.0105128295):0.0038278575,(((KEXV01032751|BR|ST_NA|Cluster_NA|2017/01/01:0.0119391513,((((KEXV01043520|BR|ST_NA|Cluster_NA|2016/01/01:0.0238384709,KEXV01045010|BR|ST_NA|Cluster_NA|2017/01/01:0.0153581177):0.0071935908,KEXV01044296|BR|ST_NA|Cluster_NA|2016/01/01:0.0266894702):0.0000065961,(((((((KEXV01043856|BR|ST_NA|Cluster_NA|2016/01/01:0.0105625872,(KEXV01044438|BR|ST_NA|Cluster_NA|2016/01/01:
```
