## Supplementary material for "HIV Transmission Dynamics in Greater Mexico City are Shaped by Dense Spatial Mixing": SF4_HIV_LARGE-SCALE.tree (part 3 of 3)

```
0.0220312635,KEXV01045306|BR|ST_NA|Cluster_NA|2017/01/01:0.0200650927):0.0000057316):0.0054540668,(KEXV01044297|BR|ST_NA|Cluster_NA|2016/01/01:0.0200714814,(KEXV01044931|BR|ST_NA|Cluster_NA|2017/01/01:0.0208773413,KEXV01045403|BR|ST_NA|Cluster_NA|2017/01/01:0.0167491035):0.0049166314):0.0014989414):0.0014758170,(KEXV01045066|BR|ST_NA|Cluster_NA|2017/01/01:0.0210538105,KEXV01045777|BR|ST_NA|Cluster_NA|2017/01/01:0.0055760985):0.0037198303):0.0000080076,(KEXV01045397|BR|ST_NA|Cluster_NA|2017/01/01:0.0114749637,KEXV01045404|BR|ST_NA|Cluster_NA|2017/01/01:0.0139793218):0.0052371688):0.0000065826,((KEXV01043922|BR|ST_NA|Cluster_NA|2016/01/01:0.0353303301,(KEXV01045095|BR|ST_NA|Cluster_NA|2017/01/01:0.0118499270,KM851165|BR|ST_NA|Cluster_NA|2012/01/01:0.0108993664):0.0033789721):0.0012847128,KEXV01045094|BR|ST_NA|Cluster_NA|2017/01/01:0.0201326050):0.0018047751):0.0030258054,(KEXV01044215|BR|ST_NA|Cluster_NA|2016/01/01:0.0139438845,KM851180|BR|ST_NA|Cluster_NA|2012/01/01:0.0073962436):0.0009329403):0.0022792899,(KEXV01043990|BR|ST_NA|Cluster_NA|2016/01/01:0.0083167741,KEXV01045204|BR|ST_NA|Cluster_NA|2017/01/01:0.0042972066):0.0059813365):0.0039602508):0.0053041474,(KEXV01046179|BR|ST_NA|Cluster_NA|2017/01/01:0.0254486387,KEXV01046180|BR|ST_NA|Cluster_NA|2017/01/01:0.0197706182):0.0077530693):0.0000072525):0.0026804424,KEXV01044295|BR|ST_NA|Cluster_NA|2016/01/01:0.0182909432):0.0074780471,KEXV01046813|BR|ST_NA|Cluster_NA|2016/01/01:0.0224121531):0.0101223201):0.0026551285,(KEXV01014650|BR|ST_NA|Cluster_NA|2014/01/01:0.0336294243,(KEXV01035696|BR|ST_NA|Cluster_NA|2017/01/01:0.0165099884,(KEXV01037998|BR|ST_NA|Cluster_NA|2017/01/01:0.0145846973,KM851172|BR|ST_NA|Cluster_NA|2012/01/01:0.0118922432):0.0023617410):0.0339423764):0.0105526666):0.0029495256):0.0000065898):0.0018639525,KEXV01044446|BR|ST_NA|Cluster_NA|2016/01/01:0.0210079899):0.0040094451):0.0004426762):0.0005172572,((((((((((KEXV01002466|BR|ST_NA|Cluster_NA|2015/01/01:0.0337737957,KEXV01032834|BR|ST_NA|Cluster_NA|2016/01/01:0.0461804827):0.0034183000,(KEXV01015138|BR|ST_NA|Cluster_NA|2014/01/01:0.0689182658,(KEXV01043402|BR|ST_NA|Cluster_NA|2016/01/01:0.0076969533,(KEXV01045903|BR|ST_NA|Cluster_NA|2017/01/01:0.0010367428,KEXV01046613|BR|ST_NA|Cluster_NA|2017/01/01:0.0000065826):0.0010111804):0.0278253440):0.0100949840):0.0060067294,(KEXV01016227|BR|ST_NA|Cluster_NA|2015/01/01:0.0329143507,KEXV01039923|BR|ST_NA|Cluster_NA|2016/01/01:0.0430860989):0.0139880997):0.0004057799,((KEXV01032052|BR|ST_NA|Cluster_NA|2016/01/01:0.0437995974,KEXV01041980|BR|ST_NA|Cluster_NA|2016/01/01:0.0442327605):0.0053347731,((KEXV01037175|BR|ST_NA|Cluster_NA|2017/01/01:0.0401570133,KEXV01040041|BR|ST_NA|Cluster_NA|2017/01/01:0.0255312320):0.0086977043,KEXV01039918|BR|ST_NA|Cluster_NA|2016/01/01:0.0136358599):0.0111032401):0.0048480227):0.0021728738,((KEXV01016085|BR|ST_NA|Cluster_NA|2015/01/01:0.0301009060,KEXV01016301|BR|ST_NA|Cluster_NA|2015/01/01:0.0384490786):0.0023880387,((KEXV01036090|BR|ST_NA|Cluster_NA|2016/01/01:0.0256861977,KEXV01036101|BR|ST_NA|Cluster_NA|2016/01/01:0.0176674509):0.0093461554,KEXV01036355|BR|ST_NA|Cluster_NA|2017/01/01:0.0414578374):0.0095075609):0.0000076924):0.0016604942,(KEXV01036084|BR|ST_NA|Cluster_NA|2016/01/01:0.0427172235,KEXV01037767|BR|ST_NA|Cluster_NA|2016/01/01:0.0293052940):0.0033594352):0.0019630625,(((KEXV01009032|BR|ST_NA|Cluster_NA|2015/01/01:0.0209179803,KEXV01038707|BR|ST_NA|Cluster_NA|2016/01/01:0.0173088674):0.0184757088,(KEXV01015807|BR|ST_NA|Cluster_NA|2015/01/01:0.0249556114,KEXV01036689|BR|ST_NA|Cluster_NA|2016/01/01:0.0265195369):0.0102473973):0.0011907974,(((((KEXV01015832|BR|ST_NA|Cluster_NA|2015/01/01:0.0537735593,MG800376|US|ST_NA|Cluster_NA|2011/01/01:0.0541182113):0.0109581538,KEXV01039193|BR|ST_NA|Cluster_NA|2017/01/01:0.0377127781):0.0054259802,KEXV01029449|BR|ST_NA|Cluster_NA|2015/01/01:0.0376608250):0.0095265072,((KEXV01035151|BR|ST_NA|Cluster_NA|2017/01/01:0.0363499137,KEXV01039080|BR|ST_NA|Cluster_NA|2017/01/01:0.0529494486):0.0096063726,KEXV01043280|BR|ST_NA|Cluster_NA|2016/01/01:0.0358785271):0.0033356468):0.0018081495,((KEXV01034732|BR|ST_NA|Cluster_NA|2016/01/01:0.0380295480,KEXV01046666|BR|ST_NA|Cluster_NA|2017/01/01:0.0283380501):0.0050763798,(KEXV01045948|BR|ST_NA|Cluster_NA|2017/01/01:0.0221745087,KEXV01046480|BR|ST_NA|Cluster_NA|2017/01/01:0.0302500695):0.0171315746):0.0077120009):0.0033121669):0.0012500690):0.0031589478,((KEXV01015595|BR|ST_NA|Cluster_NA|2015/01/01:0.0355012591,(KEXV01031648|BR|ST_NA|Cluster_NA|2016/01/01:0.0089497557,KEXV01038689|BR|ST_NA|Cluster_NA|2016/01/01:0.0143724343):0.0081081082):0.0041500201,(((KEXV01030871|BR|ST_NA|Cluster_NA|2015/01/01:0.0273962433,KEXV01038112|BR|ST_NA|Cluster_NA|2017/01/01:0.0072661739):0.0094573256,KEXV01038594|BR|ST_NA|Cluster_NA|2016/01/01:0.0206315132):0.0039059411,((KEXV01032956|BR|ST_NA|Cluster_NA|2016/01/01:0.0511373128,KEXV01033281|BR|ST_NA|Cluster_NA|2017/01/01:0.0318688812):0.0074920222,KEXV01045620|BR|ST_NA|Cluster_NA|2017/01/01:0.0270898858):0.0067283065):0.0025726998):0.0016807049):0.0012755912,((((((KEXV01014859|BR|ST_NA|Cluster_NA|2014/01/01:0.0157263235,KEXV01043440|BR|ST_NA|Cluster_NA|2016/01/01:0.0191429219):0.0223715526,KEXV01045646|BR|ST_NA|Cluster_NA|2017/01/01:0.0389884474):0.0000059572,KEXV01038221|BR|ST_NA|Cluster_NA|2017/01/01:0.0276296904):0.0042206042,(KEXV01043460|BR|ST_NA|Cluster_NA|2016/01/01:0.0408321261,KEXV01046586|BR|ST_NA|Cluster_NA|2017/01/01:0.0387706577):0.0002191570):0.0012427859,(((KEXV01029809|BR|ST_NA|Cluster_NA|2015/01/01:0.0207890252,KEXV01043943|BR|ST_NA|Cluster_NA|2016/01/01:0.0234948183):0.0080841346,KEXV01043359|BR|ST_NA|Cluster_NA|2016/01/01:0.0309135855):0.0057639310,KEXV01031775|BR|ST_NA|Cluster_NA|2017/01/01:0.0335988142):0.0066850741):0.0024645536,(((((KEXV01029653|BR|ST_NA|Cluster_NA|2015/01/01:0.0232271358,KEXV01029724|BR|ST_NA|Cluster_NA|2015/01/01:0.0208654966):0.0101249319,KEXV01032539|BR|ST_NA|Cluster_NA|2017/01/01:0.0384397752):0.0072906930,(KEXV01031470|BR|ST_NA|Cluster_NA|2017/01/01:0.0321311173,((KEXV01034029|BR|ST_NA|Cluster_NA|2017/01/01:0.0177062560,KEXV01046859|BR|ST_NA|Cluster_NA|2017/01/01:0.0149978040):0.0088252663,(KF700981|BR|ST_NA|Cluster_NA|2011/01/01:0.0042723898,KF701008|BR|ST_NA|Cluster_NA|2012/01/01:0.0022605856):0.0075947166):0.0131372836):0.0042421296):0.0059066094,((KEXV01035390|BR|ST_NA|Cluster_NA|2017/01/01:0.0418346552,KEXV01039889|BR|ST_NA|Cluster_NA|2016/01/01:0.0593238958):0.0048553938,MG942365|US|ST_NA|Cluster_NA|2012/01/01:0.0311392339):0.0020039881):0.0039778063,KEXV01040708|BR|ST_NA|Cluster_NA|2016/01/01:0.0157997693):0.0000071840):0.0039540596):0.0031032113,(((KEXV01014758|BR|ST_NA|Cluster_NA|2014/01/01:0.0229136363,KEXV01044138|BR|ST_NA|Cluster_NA|2016/01/01:0.0326049697):0.0059715729,(KEXV01043013|BR|ST_NA|Cluster_NA|2016/01/01:0.0017245597,KEXV01044865|BR|ST_NA|Cluster_NA|2016/01/01:0.0117903994):0.0238877003):0.0018462102,((((((KEXV01029556|BR|ST_NA|Cluster_NA|2015/01/01:0.0229308123,KT998276|GF|ST_NA|Cluster_NA|2012/01/01:0.0250601481):0.0000056033,KEXV01043827|BR|ST_NA|Cluster_NA|2016/01/01:0.0285135717):0.0008304357,KEXV01043451|BR|ST_NA|Cluster_NA|2016/01/01:0.0164586369):0.0064641037,KEXV01036413|BR|ST_NA|Cluster_NA|2017/01/01:0.0347985502):0.0028283581,((KEXV01029590|BR|ST_NA|Cluster_NA|2015/01/01:0.0324961876,(KEXV01036165|BR|ST_NA|Cluster_NA|2016/01/01:0.0434510844,(KEXV01036338|BR|ST_NA|Cluster_NA|2017/01/01:0.0218748747,KEXV01036371|BR|ST_NA|Cluster_NA|2017/01/01:0.0412819185):0.0085013163):0.0005389066):0.0000073798,((KEXV01032034|BR|ST_NA|Cluster_NA|2017/01/01:0.0421284180,KEXV01036440|BR|ST_NA|Cluster_NA|2017/01/01:0.0268783970):0.0016935396,(KEXV01036205|BR|ST_NA|Cluster_NA|2017/01/01:0.0165030654,KEXV01036384|BR|ST_NA|Cluster_NA|2017/01/01:0.0204073734):0.0020210781):0.0014601081):0.0020489311):0.0047848442,((KEXV01036297|BR|ST_NA|Cluster_NA|2017/01/01:0.0065845160,KEXV01036468|BR|ST_NA|Cluster_NA|2017/01/01:0.0241806352):0.0119453984,(((KEXV01037956|BR|ST_NA|Cluster_NA|2017/01/01:0.0234486852,KEXV01045548|BR|ST_NA|Cluster_NA|2017/01/01:0.0299470751):0.0107730993,(((KEXV01038617|BR|ST_NA|Cluster_NA|2016/01/01:0.0164454495,KEXV01039658|BR|ST_NA|Cluster_NA|2017/01/01:0.0041241022):0.0133460263,(E1003-HCV|MEX|ST_3|Cluster_NA|2013/01/01:0.0235684791,((E1046-HAA|MEX|ST_3|Cluster_NA|2013/01/01:0.0000027755,E1047-RAG|MEX|ST_3|Cluster_NA|2013/01/01:0.0000027755):0.0330725698,E1406-FRC|MEX|ST_1|Cluster_NA|2013/01/01:0.0313115805):0.0038637284):0.0139156398):0.0065958849,KM851142|BR|ST_NA|Cluster_NA|2012/01/01:0.0229283362):0.0000056389):0.0000058255,(KEXV01044056|BR|ST_NA|Cluster_NA|2016/01/01:0.0381740676,(KEXV01045284|BR|ST_NA|Cluster_NA|2017/01/01:0.0320480256,MF455601|US|ST_NA|Cluster_NA|2012/01/01:0.0318967762):0.0069751523):0.0000060188):0.0004164211):0.0032336871):0.0000066640):0.0031591646):0.0000056728):0.0020422470):0.0000065898):0.0008702254):0.0000066704):0.0006050721,((((((((((((((((((CEC-19-0041|MEX|ST_1|Cluster_NA|2019/07/24:0.0277749054,((((CEC-20-1466|MEX|ST_1|Cluster_NA|2020/09/18:0.0046779890,(CEC-20-1469|MEX|ST_1|Cluster_NA|2020/09/21:0.0000065253,CEC-21-4334|MEX|ST_1|Cluster_NA|2021/07/15:0.0111701972):0.0003034301):0.0168280280,CEC-22-9570|MEX|ST_2|Cluster_NA|2022/11/11:0.0337794089):0.0032127958,(CEC-21-2903|MEX|ST_1|Cluster_NA|2021/03/09:0.0321153946,E4795-BFLT|MEX|ST_1|Cluster_NA|2017/01/01:0.0131482473):0.0029821174):0.0000065826,E1035-ROG|MEX|ST_1|Cluster_NA|2013/01/01:0.0178338924):0.0002898745):0.0005583465,(((CEC-20-1265|MEX|ST_1|Cluster_NA|2020/08/25:0.0053213691,CEC-20-1266|MEX|ST_1|Cluster_NA|2020/08/25:0.0013469861):0.0097854325,(CEC-22-7414|MEX|ST_1|Cluster_NA|2022/05/09:0.0003871479,CEC-22-8712|MEX|ST_2|Cluster_NA|2022/08/23:0.0014239726):0.0300997909):0.0055592666,(CEC-21-3954|MEX|ST_1|Cluster_NA|2021/06/10:0.0125664541,(CEC-22-6333|MEX|ST_1|Cluster_NA|2022/02/01:0.0063495805,CEC-22-9282|MEX|ST_1|Cluster_NA|2022/10/12:0.0179348134):0.0117418373):0.0056646764):0.0135694409):0.0004970058,(((((CEC-19-0173|MEX|ST_2|Cluster_NA|2019/09/04:0.0000027755,CEC-19-0177|MEX|ST_1|Cluster_NA|2019/09/04:0.0000027755):0.0000027755,CEC-19-0604|MEX|ST_1|Cluster_NA|2019/10/18:0.0037025360):0.0076507673,CEC-21-5285|MEX|ST_1|Cluster_NA|2021/10/20:0.0087485864):0.0142447113,((CEC-19-0313|MEX|ST_1|Cluster_NA|2019/09/18:0.0075277327,CEC-21-4911|MEX|ST_1|Cluster_NA|2021/09/21:0.0202408590):0.0046460239,CEC-21-5134|MEX|ST_1|Cluster_NA|2021/10/07:0.0133281059):0.0038382303):0.0073680893,(CEC-22-8982|MEX|ST_1|Cluster_NA|2022/09/13:0.0283371234,(E2229-RRM|MEX|ST_3|Cluster_NA|2015/01/01:0.0097454818,E2240-PSF|MEX|ST_3|Cluster_NA|2015/01/01:0.0154134284):0.0240436373):0.0023637976):0.0011945917):0.0017701610,((CEC-21-4833|MEX|ST_1|Cluster_NA|2021/09/13:0.0202336227,(CEC-22-9101|MEX|ST_1|Cluster_NA|2022/09/27:0.0209669025,E2228-DLVM|MEX|ST_1|Cluster_NA|2015/01/01:0.0049687802):0.0015380198):0.0062642950,(CEC-22-6046|MEX|ST_1|Cluster_NA|2022/01/10:0.0127021619,CEC-22-6047|MEX|ST_1|Cluster_NA|2022/01/10:0.0139397127):0.0124383346):0.0053821441):0.0033213827,(E0022-GHRN|MEX|ST_1|Cluster_NA|2011/01/01:0.0015280874,E1563-LARV|MEX|ST_1|Cluster_NA|2014/01/01:0.0038113097):0.0126379666):0.0000067061,((((((((CEC-19-0065|MEX|ST_1|Cluster_121|2019/07/24:0.0015723276,(CEC-21-2346|MEX|ST_2|Cluster_121|2021/01/12:0.0084133860,E6676-MGS|MEX|ST_3|Cluster_NA|2018/01/01:0.0065162152):0.0030426480):0.0000065961,((((((((CEC-19-0310|MEX|ST_1|Cluster_121|2019/09/18:0.0000027755,((CEC-21-2812|MEX|ST_1|Cluster_121|2021/03/01:0.0003563418,(CEC-21-2887|MEX|ST_1|Cluster_121|2021/03/08:0.0021656116,CEC-21-3964|MEX|ST_1|Cluster_121|2021/06/11:0.0021666548):0.0004572503):0.0013297859,CEC-22-9411|MEX|ST_2|Cluster_121|2022/10/26:0.0059271245):0.0000027755):0.0007284572,CEC-21-2728|MEX|ST_1|Cluster_121|2021/02/19:0.0010931256):0.0000027755,(CEC-19-0370|MEX|ST_2|Cluster_121|2019/09/25:0.0018155861,(CEC-21-4792|MEX|ST_1|Cluster_121|2021/09/09:0.0000027755,CEC-21-4851|MEX|ST_1|Cluster_121|2021/09/14:0.0000027755):0.0040066156):0.0006946231):0.0003812017,CEC-22-8221|MEX|ST_2|Cluster_121|2022/07/06:0.0036428010):0.0003865253,CEC-20-2101|MEX|ST_1|Cluster_121|2020/11/26:0.0050435850):0.0003654741,CEC-22-7974|MEX|ST_2|Cluster_121|2022/06/15:0.0035445478):0.0010381962,((CEC-22-6887|MEX|ST_1|Cluster_121|2022/03/23:0.0029955924,CEC-22-7976|MEX|ST_2|Cluster_121|2022/06/15:0.0000027755):0.0017728966,CEC-22-9509|MEX|ST_2|Cluster_121|2022/11/07:0.0021721626):0.0006090296):0.0056496416,CEC-22-8615|MEX|ST_1|Cluster_NA|2022/08/15:0.0091451612):0.0018276893):0.0016857515,CEC-21-2592|MEX|ST_1|Cluster_NA|2021/02/08:0.0133148534):0.0102082650,((CEC-22-6818|MEX|ST_1|Cluster_NA|2022/03/15:0.0003851298,CEC-22-6820|MEX|ST_1|Cluster_NA|2022/03/15:0.0041990839):0.0165332446,CEC-22-9530|MEX|ST_2|Cluster_NA|2022/11/08:0.0266764181):0.0028755393):0.0007800480,(CEC-21-2332|MEX|ST_2|Cluster_NA|2021/01/11:0.0000027755,CEC-22-7776|MEX|ST_2|Cluster_NA|2022/06/01:0.0034287748):0.0143724592):0.0007192733,E0134-FPR|MEX|ST_1|Cluster_NA|2011/01/01:0.0036719491):0.0022582203,(CEC-19-0804|MEX|ST_1|Cluster_NA|2019/11/13:0.0000063748,(CEC-22-9478|MEX|ST_2|Cluster_NA|2022/11/04:0.0025572603,CEC-22-9636|MEX|ST_1|Cluster_NA|2022/11/22:0.0010860886):0.0030092673):0.0196182307):0.0017773799,((((((((CEC-19-0433|MEX|ST_1|Cluster_9|2019/10/02:0.0003774246,CEC-21-2572|MEX|ST_1|Cluster_9|2021/02/08:0.0000027755):0.0065734243,(CEC-21-4107|MEX|ST_1|Cluster_9|2021/06/23:0.0114004119,(CEC-21-4216|MEX|ST_1|Cluster_9|2021/07/05:0.0000027755,CEC-22-6682|MEX|ST_1|Cluster_9|2022/03/04:0.0003619873):0.0069690992):0.0002038965):0.0012530198,CEC-21-4179|MEX|ST_1|Cluster_9|2021/07/02:0.0012116277):0.0017077000,CEC-20-1126|MEX|ST_1|Cluster_9|2020/08/12:0.0024263209):0.0011691769,(CEC-21-2830|MEX|ST_1|Cluster_9|2021/03/03:0.0037222982,CEC-21-5704|MEX|ST_1|Cluster_9|2021/11/26:0.0073167433):0.0032678758):0.0006032685,(CEC-20-1445|MEX|ST_1|Cluster_9|2020/09/15:0.0018213107,((CEC-21-2452|MEX|ST_1|Cluster_9|2021/01/25:0.0031154058,CEC-21-4628|MEX|ST_1|Cluster_9|2021/08/19:0.0027381661):0.0055302054,CEC-22-8117|MEX|ST_1|Cluster_9|2022/06/29:0.0017776771):0.0022839463):0.0062652932):0.0045081344,CEC-21-3189|MEX|ST_1|Cluster_NA|2021/04/06:0.0069776022):0.0049605377,CEC-22-9792|MEX|ST_1|Cluster_NA|2022/12/07:0.0059393392):0.0151700026):0.0104303207):0.0110195341,CEC-21-4585|MEX|ST_2|Cluster_NA|2021/08/16:0.0351665140):0.0163243945,(((((((((((CEC-20-1124|MEX|ST_2|Cluster_NA|2020/08/12:0.0083900996,CEC-21-4957|MEX|ST_1|Cluster_NA|2021/09/24:0.0075628691):0.0034563456,(E2828-AIB|MEX|ST_1|Cluster_NA|2016/01/01:0.0029307043,E2889-ADM|MEX|ST_1|Cluster_NA|2016/01/01:0.0029542453):0.0006671989):0.0008008024,CEC-21-5132|MEX|ST_1|Cluster_NA|2021/10/07:0.0165921959):0.0039676337,E1822-JCCG|MEX|ST_1|Cluster_NA|2015/01/01:0.0036475419):0.0139279699,((KJ598559|US|ST_NA|Cluster_NA|2012/01/01:0.0075923228,(KJ680969|US|ST_NA|Cluster_NA|2013/01/01:0.0058091252,MG942190|US|ST_NA|Cluster_NA|2011/01/01:0.0064603598):0.0025735766):0.0014027685,(KJ598580|US|ST_NA|Cluster_NA|2012/01/01:0.0000027755,KJ598593|US|ST_NA|Cluster_NA|2012/01/01:0.0014797486):0.0000027755):0.0013784793):0.0034076497,MG942904|US|ST_NA|Cluster_NA|2014/01/01:0.0131042924):0.0060030185,(MG942410|US|ST_NA|Cluster_NA|2012/01/01:0.0142362117,MN971724|US|ST_NA|Cluster_NA|2017/01/01:0.0075034901):0.0023839865):0.0185448621,(CEC-22-9663|MEX|ST_1|Cluster_NA|2022/11/24:0.0496472157,N-051-JAIM|NIC|ST_NA|Cluster_NA|2012/01/01:0.0303369126):0.0059305953):0.0055354550,(((CEC-20-1740|MEX|ST_1|Cluster_NA|2020/10/15:0.0107163062,CEC-21-3872|MEX|ST_1|Cluster_NA|2021/06/02:0.0054695427):0.0176462715,(CEC-21-3656|MEX|ST_2|Cluster_NA|2021/05/18:0.0136804309,CEC-21-4354|MEX|ST_2|Cluster_NA|2021/07/19:0.0021894624):0.0079037762):0.0320849273,CEC-22-7879|MEX|ST_1|Cluster_NA|2022/06/08:0.0437665600):0.0019749509):0.0000065826,(E6375-JBF|MEX|ST_3|Cluster_NA|2018/01/01:0.0246220944,P-646-LG|PAN|ST_NA|Cluster_NA|2016/01/01:0.0352158695):0.0026543776):0.0012875424,((CEC-22-8322|MEX|ST_1|Cluster_NA|2022/07/14:0.0236972526,E3362-LMRJ|MEX|ST_3|Cluster_NA|2017/01/01:0.0028103903):0.0280803725,(KEXV01005265|BR|ST_NA|Cluster_NA|2014/01/01:0.0389258898,KEXV01034306|BR|ST_NA|Cluster_NA|2016/01/01:0.0178695265):0.0070991354):0.0062660824):0.0024902009):0.0000277141,((((((CEC-21-3812|MEX|ST_1|Cluster_NA|2021/05/28:0.0136008123,(CEC-22-7995|MEX|ST_2|Cluster_NA|2022/06/17:0.0086330587,E5197-AALA|MEX|ST_1|Cluster_NA|2017/01/01:0.0011709603):0.0123316959):0.0087408480,CEC-22-8269|MEX|ST_1|Cluster_NA|2022/07/11:0.0171507531):0.0104100982,CEC-22-7126|MEX|ST_1|Cluster_NA|2022/04/11:0.0295182279):0.0048627319,(CEC-22-8730|MEX|ST_1|Cluster_NA|2022/08/24:0.0287045334,((E5301-EDR|MEX|ST_3|Cluster_NA|2017/01/01:0.0060165994,E6870-LESM|MEX|ST_3|Cluster_NA|2018/01/01:0.0058060290):0.0026292190,(E6746-NGG|MEX|ST_3|Cluster_NA|2018/01/01:0.0000027755,E6807-LESL|MEX|ST_3|Cluster_NA|2018/01/01:0.0009478757):0.0083181696):0.0258802927):0.0000060370):0.0140278329,((MG942851|US|ST_NA|Cluster_NA|2013/01/01:0.0287713867,MG943279|US|ST_NA|Cluster_NA|2015/01/01:0.0148497163):0.0021428887,MG943701|US|ST_NA|Cluster_NA|2016/01/01:0.0297403875):0.0033829377):0.0007282307,((((CEC-21-4031|MEX|ST_1|Cluster_NA|2021/06/17:0.0135171318,E2507-ACR|MEX|ST_3|Cluster_NA|2015/01/01:0.0148440285):0.0267625575,((CEC-22-8338|MEX|ST_2|Cluster_NA|2022/07/18:0.0319979718,MF456858|US|ST_NA|Cluster_NA|2012/01/01:0.0205298148):0.0033603504,((KJ474285|PA|ST_NA|Cluster_NA|2011/01/01:0.0000027755,P-002-JFG|PAN|ST_NA|Cluster_NA|2011/01/01:0.0000027755):0.0146653804,((KJ474308|PA|ST_NA|Cluster_NA|2011/01/01:0.0000027755,P-031-DSA|PAN|ST_NA|Cluster_NA|2011/01/01:0.0000027755):0.0037045887,(KJ474340|PA|ST_NA|Cluster_NA|2011/01/01:0.0000027755,P-065-AT|PAN|ST_NA|Cluster_NA|2011/01/01:0.0000027755):0.0088727903):0.0021138487):0.0233163743):0.0040485431):0.0024772065,(MF457148|US|ST_NA|Cluster_NA|2012/01/01:0.0394298539,((MG942869|US|ST_NA|Cluster_NA|2013/01/01:0.0000027755,MN971687|US|ST_NA|Cluster_NA|2016/01/01:0.0065824867):0.0161814573,MK330092|US|ST_NA|Cluster_NA|2015/01/01:0.0116430326):0.0117122088):0.0051210660):0.0019853683,((KEXV01036544|BR|ST_NA|Cluster_NA|2016/01/01:0.0538475796,KEXV01036636|BR|ST_NA|Cluster_NA|2017/01/01:0.0136005090):0.0242589713,(MF456839|US|ST_NA|Cluster_NA|2012/01/01:0.0231347497,MF457374|US|ST_NA|Cluster_NA|2014/01/01:0.0362600501):0.0152280103):0.0021764388):0.0006709906):0.0020918722):0.0023514444,((KEXV01037306|BR|ST_NA|Cluster_NA|2017/01/01:0.0321017793,KEXV01046091|BR|ST_NA|Cluster_NA|2017/01/01:0.0398036536):0.0085326718,(((MG942813|US|ST_NA|Cluster_NA|2013/01/01:0.0345015416,((E1490-IPA|MEX|ST_3|Cluster_NA|2014/01/01:0.0021694104,E3907-RACV|MEX|ST_3|Cluster_NA|2017/01/01:0.0057539483):0.0359114900,E7386-DPGG|MEX|ST_3|Cluster_NA|2018/01/01:0.0425687764):0.0051315739):0.0057981277,(E3826-JMDS|MEX|ST_3|Cluster_NA|2017/01/01:0.0340935424,E6463-LZR|MEX|ST_3|Cluster_NA|2018/01/01:0.0335127417):0.0000057347):0.0027431478,((E5908-OCG|MEX|ST_3|Cluster_NA|2018/01/01:0.0100106051,E6740-ARCG|MEX|ST_3|Cluster_NA|2018/01/01:0.0064954482):0.0340987827,E6467-JAAM|MEX|ST_3|Cluster_NA|2018/01/01:0.0377484337):0.0038668840):0.0127220784):0.0028764267):0.0003531606,((((KU190688|CA|ST_NA|Cluster_NA|2012/01/01:0.0125189149,KU190838|CA|ST_NA|Cluster_NA|2013/01/01:0.0085646464):0.0029723181,KU190750|CA|ST_NA|Cluster_NA|2013/01/01:0.0199654159):0.0041026529,KU190781|CA|ST_NA|Cluster_NA|2013/01/01:0.0129140106):0.0291172858,(MG171044|US|ST_NA|Cluster_NA|2013/01/01:0.0094195862,MK330075|US|ST_NA|Cluster_NA|2013/01/01:0.0238154684):0.0140083887):0.0028892434):0.0000065826,(((KEXV01033356|BR|ST_NA|Cluster_NA|2016/01/01:0.0000027755,KEXV01043948|BR|ST_NA|Cluster_NA|2016/01/01:0.0046136199):0.0441266020,((KY035332|US|ST_NA|Cluster_NA|2012/01/01:0.0030969503,KY037077|US|ST_NA|Cluster_NA|2013/01/01:0.0082204818):0.0205889164,E5689-JCPV|MEX|ST_1|Cluster_NA|2017/01/01:0.0398376718):0.0035953629):0.0036268198,(((MF455781|US|ST_NA|Cluster_NA|2012/01/01:0.0129370459,MF457055|US|ST_NA|Cluster_NA|2012/01/01:0.0101416063):0.0008900638,(MF455936|US|ST_NA|Cluster_NA|2011/01/01:0.0097894302,MF457293|US|ST_NA|Cluster_NA|2014/01/01:0.0244670923):0.0072475412):0.0016207116,MF456569|US|ST_NA|Cluster_NA|2012/01/01:0.0278464668):0.0113319897):0.0033656958):0.0000070855,(((CEC-20-1018|MEX|ST_1|Cluster_NA|2020/07/27:0.0000027755,CEC-20-1034|MEX|ST_1|Cluster_NA|2020/07/30:0.0000027755):0.0332008187,MF456232|US|ST_NA|Cluster_NA|2011/01/01:0.0195046888):0.0058090719,((CEC-21-2324|MEX|ST_1|Cluster_NA|2021/01/08:0.0434140010,MG942091|US|ST_NA|Cluster_NA|2011/01/01:0.0229708896):0.0017654311,((MG800438|US|ST_NA|Cluster_NA|2013/01/01:0.0397296908,(MG942764|US|ST_NA|Cluster_NA|2013/01/01:0.0000027755,MK922876|US|ST_NA|Cluster_NA|2018/01/01:0.0000027755):0.0164214745):0.0013510584,((E0827-JFM|MEX|ST_3|Cluster_NA|2013/01/01:0.0106258215,E1495-RTP|MEX|ST_3|Cluster_NA|2014/01/01:0.0128455165):0.0041211238,E6386-KPAZ|MEX|ST_3|Cluster_NA|2018/01/01:0.0228629294):0.0133553773):0.0056988124):0.0069149504):0.0056748722):0.0000065826,((((E3452-JMMM|MEX|ST_3|Cluster_NA|2017/01/01:0.0178667036,E5403-JACM|MEX|ST_3|Cluster_NA|2017/01/01:0.0038633321):0.0051815475,E4588-JSJ|MEX|ST_3|Cluster_NA|2017/01/01:0.0255428019):0.0046964318,((E3959-SBH|MEX|ST_3|Cluster_NA|2017/01/01:0.0067117858,E3964-JARF|MEX|ST_3|Cluster_NA|2017/01/01:0.0061253022):0.0008421030,E4322-LART|MEX|ST_3|Cluster_NA|2017/01/01:0.0010247639):0.0118370655):0.0193934866,(E6519-JPGV|MEX|ST_3|Cluster_NA|2018/01/01:0.0000065826,E6589-PFGL|MEX|ST_3|Cluster_NA|2018/01/01:0.0089855157):0.0181150667):0.0095463175):0.0000056389,(((KEXV01036278|BR|ST_NA|Cluster_NA|2017/01/01:0.0187974815,KF701036|BR|ST_NA|Cluster_NA|2012/01/01:0.0188304816):0.0038620431,KEXV01045581|BR|ST_NA|Cluster_NA|2017/01/01:0.0277999074):0.0037841157,(((KEXV01042907|BR|ST_NA|Cluster_NA|2016/01/01:0.0303022513,MG942472|US|ST_NA|Cluster_NA|2012/01/01:0.0165378456):0.0004014999,MG942481|US|ST_NA|Cluster_NA|2012/01/01:0.0256034854):0.0027570785,(MG942139|US|ST_NA|Cluster_NA|2011/01/01:0.0286973872,(B-035-YJ|BEL|ST_NA|Cluster_NA|2013/01/01:0.0282448209,B-063-SMC|BEL|ST_NA|Cluster_NA|2013/01/01:0.0278786814):0.0077611892):0.0009501994):0.0059905066):0.0013169595):0.0013606364,((((((((CEC-19-0819|MEX|ST_2|Cluster_NA|2019/11/14:0.0007022538,CEC-22-8512|MEX|ST_1|Cluster_NA|2022/08/05:0.0065883601):0.0142846335,CEC-21-3627|MEX|ST_1|Cluster_NA|2021/05/13:0.0087270044):0.0041628058,((((((((CEC-19-0978|MEX|ST_1|Cluster_NA|2019/12/04:0.0008326741,CEC-22-8588|MEX|ST_2|Cluster_NA|2022/08/12:0.0044584183):0.0017987565,CEC-21-2616|MEX|ST_2|Cluster_NA|2021/02/08:0.0077422237):0.0017531023,((((CEC-21-2754|MEX|ST_1|Cluster_NA|2021/02/24:0.0073296140,(CEC-22-7618|MEX|ST_1|Cluster_NA|2022/05/20:0.0011231006,(CEC-22-8247|MEX|ST_1|Cluster_NA|2022/07/08:0.0000027755,CEC-22-9442|MEX|ST_1|Cluster_NA|2022/10/28:0.0025507750):0.0003352543):0.0093930241):0.0019822101,CEC-22-6716|MEX|ST_1|Cluster_NA|2022/03/07:0.0054856201):0.0009540123,CEC-21-3928|MEX|ST_1|Cluster_NA|2021/06/09:0.0060159607):0.0023930631,CEC-21-3149|MEX|ST_1|Cluster_NA|2021/03/29:0.0129435012):0.0006393473):0.0062776924,(CEC-20-2158|MEX|ST_2|Cluster_NA|2020/12/02:0.0089966105,E4022-RSH|MEX|ST_2|Cluster_NA|2017/01/01:0.0048344285):0.0013955221):0.0060204865,(CEC-21-3374|MEX|ST_1|Cluster_NA|2021/04/20:0.0036230432,(CEC-21-5586|MEX|ST_2|Cluster_NA|2021/11/18:0.0054076104,CEC-21-5659|MEX|ST_2|Cluster_NA|2021/11/23:0.0045208972):0.0028370086):0.0045650613):0.0039818978,(CEC-21-5131|MEX|ST_1|Cluster_NA|2021/10/07:0.0038796667,CEC-22-6209|MEX|ST_1|Cluster_NA|2022/01/21:0.0030172512):0.0159752420):0.0024573929,CEC-21-5096|MEX|ST_2|Cluster_NA|2021/10/05:0.0244901192):0.0060855825,((CEC-21-3323|MEX|ST_1|Cluster_NA|2021/04/16:0.0355271476,((E3089-JMAR|MEX|ST_3|Cluster_NA|2016/01/01:0.0008600469,E5340-OASZ|MEX|ST_3|Cluster_NA|2017/01/01:0.0062385734):0.0294372587,E4466-MCGC|MEX|ST_3|Cluster_NA|2017/01/01:0.0110099935):0.0236804784):0.0051679612,CEC-22-9770|MEX|ST_1|Cluster_NA|2022/12/06:0.0226726240):0.0029435284):0.0018741176):0.0066543745,(CEC-20-0937|MEX|ST_1|Cluster_NA|2020/07/15:0.0121372804,(CEC-22-9099|MEX|ST_1|Cluster_NA|2022/09/27:0.0117803583,E0021-JERJ|MEX|ST_1|Cluster_NA|2011/01/01:0.0024761363):0.0039669786):0.0032066934):0.0114338081,CEC-21-2483|MEX|ST_1|Cluster_NA|2021/01/27:0.0233605188):0.0062271278,(KU820993|BR|ST_NA|Cluster_NA|2015/01/01:0.0297199938,(MF457351|US|ST_NA|Cluster_NA|2011/01/01:0.0313338283,E5236-JLQM|MEX|ST_3|Cluster_NA|2017/01/01:0.0342367286):0.0070903072):0.0016935843):0.0009609217,(((((((CEC-20-2152|MEX|ST_1|Cluster_NA|2020/12/01:0.0007338273,CEC-22-6549|MEX|ST_1|Cluster_NA|2022/02/21:0.0032640472):0.0067903708,CEC-21-5613|MEX|ST_1|Cluster_NA|2021/11/22:0.0057666373):0.0382657677,KEXV01044249|BR|ST_NA|Cluster_NA|2016/01/01:0.0490862450):0.0053963448,((KEXV01007692|BR|ST_NA|Cluster_NA|2014/01/01:0.0000027755,KY581452|BR|ST_NA|Cluster_NA|2014/01/01:0.0000027755):0.0266818669,MF457106|US|ST_NA|Cluster_NA|2013/01/01:0.0271194567):0.0050405105):0.0034764052,((CEC-22-8997|MEX|ST_1|Cluster_NA|2022/09/19:0.0292021235,(E3809-AVG|MEX|ST_3|Cluster_NA|2017/01/01:0.0188654614,(E4365-GAOG|MEX|ST_3|Cluster_NA|2017/01/01:0.0024224698,E4369-ORS|MEX|ST_3|Cluster_NA|2017/01/01:0.0036192803):0.0221881894):0.0202143764):0.0059803881,MF456732|US|ST_NA|Cluster_NA|2013/01/01:0.0246105783):0.0084040449):0.0081674515,(((((CEC-21-3422|MEX|ST_1|Cluster_NA|2021/04/23:0.0024624223,CEC-21-4279|MEX|ST_1|Cluster_NA|2021/07/12:0.0033267862):0.0383521679,MH354599|US|ST_NA|Cluster_NA|2012/01/01:0.0254325576):0.0024189945,(KEXV01043555|BR|ST_NA|Cluster_NA|2016/01/01:0.0229946848,MF456205|US|ST_NA|Cluster_NA|2014/01/01:0.0147782995):0.0042062936):0.0011911999,(KY581494|BR|ST_NA|Cluster_NA|2014/01/01:0.0300149707,MK580296|US|ST_NA|Cluster_NA|2017/01/01:0.0209228779):0.0056494056):0.0012337167,((KEXV01031526|BR|ST_NA|Cluster_NA|2016/01/01:0.0436910230,MF456765|US|ST_NA|Cluster_NA|2011/01/01:0.0298293270):0.0054810338,OQ948538|US|ST_NA|Cluster_NA|2021/01/01:0.0388480180):0.0034402327):0.0025525915):0.0035208295,(((KEXV01043525|BR|ST_NA|Cluster_NA|2016/01/01:0.0195959755,KEXV01045876|BR|ST_NA|Cluster_NA|2017/01/01:0.0129720751):0.0116188664,KEXV01045573|BR|ST_NA|Cluster_NA|2017/01/01:0.0283246695):0.0058972352,(MH354577|US|ST_NA|Cluster_NA|2012/01/01:0.0248955549,(KY036939|US|ST_NA|Cluster_NA|2011/01/01:0.0040548131,KY037749|US|ST_NA|Cluster_NA|2011/01/01:0.0000027755):0.0290073505):0.0075359835):0.0038281377):0.0000066210):0.0000069264,(((((KEXV01029273|BR|ST_NA|Cluster_NA|2015/01/01:0.0434155224,(KEXV01029385|BR|ST_NA|Cluster_NA|2015/01/01:0.0173149565,KEXV01029413|BR|ST_NA|Cluster_NA|2016/01/01:0.0119195281):0.0155049897):0.0086833041,((KEXV01031646|BR|ST_NA|Cluster_NA|2016/01/01:0.0161459031,(KEXV01031715|BR|ST_NA|Cluster_NA|2017/01/01:0.0160284761,(KEXV01031828|BR|ST_NA|Cluster_NA|2017/01/01:0.0076305800,KEXV01031916|BR|ST_NA|Cluster_NA|2017/01/01:0.0091497812):0.0023730963):0.0040078045):0.0036169119,KEXV01031946|BR|ST_NA|Cluster_NA|2017/01/01:0.0244036869):0.0060217977):0.0014432158,(KEXV01029315|BR|ST_NA|Cluster_NA|2015/01/01:0.0164203398,KEXV01031910|BR|ST_NA|Cluster_NA|2017/01/01:0.0113776687):0.0045962402):0.0052899939,(MG942974|US|ST_NA|Cluster_NA|2014/01/01:0.0276358165,MW545380|BR|ST_NA|Cluster_NA|2018/01/01:0.0361716469):0.0022430623):0.0036552023,((KEXV01033401|BR|ST_NA|Cluster_NA|2016/01/01:0.0308422267,(((E0335-JIBL|MEX|ST_3|Cluster_NA|2012/01/01:0.0174292033,E2866-MRS|MEX|ST_3|Cluster_NA|2016/01/01:0.0120173820):0.0120409208,((((((E0396-CCF|MEX|ST_3|Cluster_NA|2012/01/01:0.0000027755,E0397-PARA|MEX|ST_3|Cluster_NA|2012/01/01:0.0000027755):0.0028779070,((E0901-VCML|MEX|ST_3|Cluster_NA|2013/01/01:0.0095853369,E2865-MSGM|MEX|ST_3|Cluster_NA|2016/01/01:0.0046884307):0.0042978250,E6860-RMM|MEX|ST_3|Cluster_NA|2018/01/01:0.0146417498):0.0027510361):0.0037606200,(((E0680-SHS|MEX|ST_3|Cluster_NA|2012/01/01:0.0075234352,(E0934-ERR|MEX|ST_3|Cluster_NA|2013/01/01:0.0044837547,(E2544-KVM|MEX|ST_3|Cluster_NA|2015/01/01:0.0055107747,E3579-DFA|MEX|ST_3|Cluster_NA|2017/01/01:0.0096235897):0.0066096301):0.0005353534):0.0008533622,((E3238-MMM|MEX|ST_3|Cluster_NA|2017/01/01:0.0019978894,E3243-JRZ|MEX|ST_3|Cluster_NA|2017/01/01:0.0019276197):0.0045784135,E6133-JJOV|MEX|ST_3|Cluster_NA|2018/01/01:0.0016762680):0.0126079145):0.0005956153,E0917-EMC|MEX|ST_3|Cluster_NA|2013/01/01:0.0170517406):0.0062824876):0.0029654238,(E3103-RCT|MEX|ST_3|Cluster_NA|2016/01/01:0.0000027755,E5897-HOGP|MEX|ST_3|Cluster_NA|2018/01/01:0.0000027755):0.0158833149):0.0035427146,(E7221-JJRB|MEX|ST_3|Cluster_NA|2018/01/01:0.0000027755,E7224-JSS|MEX|ST_3|Cluster_NA|2018/01/01:0.0000027755):0.0287928984):0.0017077551,(E1022-VAC|MEX|ST_3|Cluster_NA|2013/01/01:0.0111122173,E2218-JMBE|MEX|ST_3|Cluster_NA|2015/01/01:0.0148268626):0.0024677511):0.0000062179):0.0120558544,H-1436-JCO|HON|ST_NA|Cluster_NA|2015/01/01:0.0249783460):0.0095964654):0.0030506025,(MK580209|US|ST_NA|Cluster_NA|2016/01/01:0.0333562677,E1024-JERL|MEX|ST_3|Cluster_NA|2013/01/01:0.0171164721):0.0111465439):0.0005271541):0.0000061209):0.0000065961):0.0019614128,(((((((KEXV01029329|BR|ST_NA|Cluster_NA|2015/01/01:0.0072306313,KEXV01031821|BR|ST_NA|Cluster_NA|2017/01/01:0.0089570927):0.0128854536,KEXV01031895|BR|ST_NA|Cluster_NA|2017/01/01:0.0422636241):0.0216509130,(MG942676|US|ST_NA|Cluster_NA|2013/01/01:0.0000063032,MG943093|US|ST_NA|Cluster_NA|2014/01/01:0.0079470028):0.0337419724):0.0034502529,(KEXV01033150|BR|ST_NA|Cluster_NA|2017/01/01:0.0328321081,(KEXV01044273|BR|ST_NA|Cluster_NA|2016/01/01:0.0066130315,KEXV01044279|BR|ST_NA|Cluster_NA|2016/01/01:0.0060284401):0.0336895496):0.0101364607):0.0031728403,(((KU190476|CA|ST_NA|Cluster_NA|2011/01/01:0.0078703068,KU190716|CA|ST_NA|Cluster_NA|2012/01/01:0.0127226862):0.0019538540,((((KU190506|CA|ST_NA|Cluster_NA|2011/01/01:0.0135962562,(KU190657|CA|ST_NA|Cluster_NA|2012/01/01:0.0089189291,(KU190777|CA|ST_NA|Cluster_NA|2013/01/01:0.0000027755,KU190779|CA|ST_NA|Cluster_NA|2013/01/01:0.0000027755):0.0112904088):0.0093039492):0.0021944709,KU190800|CA|ST_NA|Cluster_NA|2013/01/01:0.0150986407):0.0027479665,KU190739|CA|ST_NA|Cluster_NA|2013/01/01:0.0098637145):0.0008449161,(KU190536|CA|ST_NA|Cluster_NA|2011/01/01:0.0197991866,KU190585|CA|ST_NA|Cluster_NA|2011/01/01:0.0175692550):0.0023474691):0.0005375845):0.0114124579,MF455989|US|ST_NA|Cluster_NA|2012/01/01:0.0190826987):0.0038436941):0.0017930786,((KEXV01033393|BR|ST_NA|Cluster_NA|2016/01/01:0.0294737459,(KJ723351|US|ST_NA|Cluster_NA|2012/01/01:0.0178984855,MG943080|US|ST_NA|Cluster_NA|2014/01/01:0.0232363595):0.0060674944):0.0000068711,(G-0313|GUA|ST_NA|Cluster_NA|2011/01/01:0.0139126111,G-0594|GUA|ST_NA|Cluster_NA|2012/01/01:0.0044573002):0.0242452136):0.0058082016):0.0000076071,((KY579743|US|ST_NA|Cluster_NA|2012/01/01:0.0178572101,(MG942773|US|ST_NA|Cluster_NA|2013/01/01:0.0235887240,(MH354469|US|ST_NA|Cluster_NA|2011/01/01:0.0327545832,MH354672|US|ST_NA|Cluster_NA|2011/01/01:0.0298672508):0.0000063620):0.0037419498):0.0026062905,(((MF456191|US|ST_NA|Cluster_NA|2011/01/01:0.0264716960,MF457168|US|ST_NA|Cluster_NA|2013/01/01:0.0188101877):0.0127089449,MK145840|US|ST_NA|Cluster_NA|2016/01/01:0.0258379151):0.0025921430,(((MG942279|US|ST_NA|Cluster_NA|2012/01/01:0.0065080216,(MG943418|US|ST_NA|Cluster_NA|2015/01/01:0.0000027755,MK922669|US|ST_NA|Cluster_NA|2018/01/01:0.0000027755):0.0201843210):0.0028483355,MG942712|US|ST_NA|Cluster_NA|2013/01/01:0.0263800013):0.0031109193,MG942532|US|ST_NA|Cluster_NA|2012/01/01:0.0237591009):0.0076811300):0.0007220083):0.0036941379):0.0015936078):0.0000056389,((((((((((((CEC-19-0056|MEX|ST_1|Cluster_NA|2019/07/24:0.0304351617,KEXV01043914|BR|ST_NA|Cluster_NA|2016/01/01:0.0253496250):0.0054980190,((((((KEXV01012324|BR|ST_NA|Cluster_NA|2015/01/01:0.0275266234,(((KEXV01016202|BR|ST_NA|Cluster_NA|2015/01/01:0.0265774790,((KEXV01032689|BR|ST_NA|Cluster_NA|2017/01/01:0.0278848394,KEXV01044580|BR|ST_NA|Cluster_NA|2016/01/01:0.0091233622):0.0043628249,KEXV01037335|BR|ST_NA|Cluster_NA|2017/01/01:0.0088883702):0.0000065756):0.0041950713,KEXV01043051|BR|ST_NA|Cluster_NA|2016/01/01:0.0134551547):0.0057978377,(KEXV01039939|BR|ST_NA|Cluster_NA|2016/01/01:0.0172535222,KEXV01039989|BR|ST_NA|Cluster_NA|2017/01/01:0.0388673775):0.0024151231):0.0023647261):0.0070635269,((KEXV01033171|BR|ST_NA|Cluster_NA|2017/01/01:0.0435556482,KEXV01043297|BR|ST_NA|Cluster_NA|2016/01/01:0.0210389776):0.0091256816,KEXV01037295|BR|ST_NA|Cluster_NA|2017/01/01:0.0322045285):0.0019890021):0.0013132746,(KEXV01044045|BR|ST_NA|Cluster_NA|2016/01/01:0.0080368787,KEXV01044250|BR|ST_NA|Cluster_NA|2016/01/01:0.0223756885):0.0177026047):0.0001332129,(((KEXV01032952|BR|ST_NA|Cluster_NA|2016/01/01:0.0350843552,KEXV01033097|BR|ST_NA|Cluster_NA|2017/01/01:0.0132527948):0.0033496289,((((KEXV01032953|BR|ST_NA|Cluster_NA|2016/01/01:0.0221871040,KEXV01033048|BR|ST_NA|Cluster_NA|2016/01/01:0.0173354996):0.0068614494,(KEXV01033082|BR|ST_NA|Cluster_NA|2017/01/01:0.0029575136,KY581496|BR|ST_NA|Cluster_NA|2014/01/01:0.0081293578):0.0112054791):0.0000062005,KEXV01044375|BR|ST_NA|Cluster_NA|2016/01/01:0.0295130956):0.0049022996,((((KEXV01033057|BR|ST_NA|Cluster_NA|2016/01/01:0.0160518550,KEXV01033265|BR|ST_NA|Cluster_NA|2017/01/01:0.0232700252):0.0046787195,KEXV01033218|BR|ST_NA|Cluster_NA|2017/01/01:0.0252761536):0.0112006708,((KEXV01033144|BR|ST_NA|Cluster_NA|2017/01/01:0.0110244795,KEXV01033251|BR|ST_NA|Cluster_NA|2017/01/01:0.0147398905):0.0106503688,KEXV01039855|BR|ST_NA|Cluster_NA|2016/01/01:0.0237925367):0.0006132752):0.0009434774,KEXV01033119|BR|ST_NA|Cluster_NA|2017/01/01:0.0205361278):0.0021108878):0.0008871405):0.0028180889,(KEXV01038157|BR|ST_NA|Cluster_NA|2017/01/01:0.0173480694,KEXV01045626|BR|ST_NA|Cluster_NA|2017/01/01:0.0442478599):0.0128788654):0.0000078516):0.0020788310,(((((((KEXV01030902|BR|ST_NA|Cluster_NA|2015/01/01:0.0077277835,(KEXV01037907|BR|ST_NA|Cluster_NA|2016/01/01:0.0038604522,KEXV01038203|BR|ST_NA|Cluster_NA|2017/01/01:0.0098227081):0.0032999268):0.0017073218,KEXV01038014|BR|ST_NA|Cluster_NA|2017/01/01:0.0113660108):0.0024323046,KEXV01037726|BR|ST_NA|Cluster_NA|2016/01/01:0.0033301576):0.0292722379,KEXV01033510|BR|ST_NA|Cluster_NA|2017/01/01:0.0098631396):0.0024544481,KEXV01043363|BR|ST_NA|Cluster_NA|2016/01/01:0.0195047146):0.0000065920,(KEXV01032824|BR|ST_NA|Cluster_NA|2016/01/01:0.0515881113,KEXV01033231|BR|ST_NA|Cluster_NA|2017/01/01:0.0255301031):0.0012183207):0.0085840810,KEXV01032814|BR|ST_NA|Cluster_NA|2016/01/01:0.0235791808):0.0044833508):0.0000063608,((KEXV01032846|BR|ST_NA|Cluster_NA|2016/01/01:0.0505314864,KEXV01033087|BR|ST_NA|Cluster_NA|2017/01/01:0.0159256980):0.0035690162,(KEXV01039823|BR|ST_NA|Cluster_NA|2017/01/01:0.0175828770,KEXV01043703|BR|ST_NA|Cluster_NA|2016/01/01:0.0165388418):0.0209297754):0.0000078171):0.0071883239):0.0012120500,(((((CEC-21-5319|MEX|ST_1|Cluster_NA|2021/10/22:0.0000027755,CEC-22-8192|MEX|ST_1|Cluster_NA|2022/07/05:0.0042447148):0.0017172903,CEC-21-5369|MEX|ST_2|Cluster_NA|2021/10/27:0.0000897554):0.0443085064,(KEXV01009087|BR|ST_NA|Cluster_NA|2015/01/01:0.0610538702,KEXV01045520|BR|ST_NA|Cluster_NA|2017/01/01:0.0310184325):0.0041923273):0.0040587357,(((KEXV01032790|BR|ST_NA|Cluster_NA|2016/01/01:0.0181530995,KEXV01032822|BR|ST_NA|Cluster_NA|2016/01/01:0.0202656382):0.0043902397,KEXV01033121|BR|ST_NA|Cluster_NA|2017/01/01:0.0146125910):0.0207850755,E3784-CANB|MEX|ST_3|Cluster_NA|2017/01/01:0.0259257760):0.0012073927):0.0027956492,(((((KEXV01015574|BR|ST_NA|Cluster_NA|2015/01/01:0.0403079576,(KEXV01015905|BR|ST_NA|Cluster_NA|2015/01/01:0.0364386820,KEXV01034570|BR|ST_NA|Cluster_NA|2016/01/01:0.0652627683):0.0156837363):0.0105888202,(KEXV01033643|BR|ST_NA|Cluster_NA|2017/01/01:0.0411624947,(KEXV01043668|BR|ST_NA|Cluster_NA|2016/01/01:0.0255475771,KEXV01045697|BR|ST_NA|Cluster_NA|2017/01/01:0.0453208462):0.0068510204):0.0054999367):0.0056836564,MG800442|US|ST_NA|Cluster_NA|2011/01/01:0.0436241936):0.0062930212,((KEXV01034142|BR|ST_NA|Cluster_NA|2017/01/01:0.0284505512,KEXV01045841|BR|ST_NA|Cluster_NA|2017/01/01:0.0648894140):0.0162383608,(KEXV01044535|BR|ST_NA|Cluster_NA|2016/01/01:0.0138230093,KEXV01046257|BR|ST_NA|Cluster_NA|2017/01/01:0.0300736091):0.0490858352):0.0041577137):0.0056002426,(MF456229|US|ST_NA|Cluster_NA|2011/01/01:0.0383870785,N-268-OASA|NIC|ST_NA|Cluster_NA|2014/01/01:0.0302525002):0.0084676235):0.0000058297):0.0020837842):0.0035314885,(KEXV01046682|BR|ST_NA|Cluster_NA|2017/01/01:0.0260419127,MG942025|US|ST_NA|Cluster_NA|2011/01/01:0.0164427420):0.0025376780):0.0031189250,(((KEXV01008295|BR|ST_NA|Cluster_NA|2014/01/01:0.0523944642,((((KEXV01008552|BR|ST_NA|Cluster_NA|2015/01/01:0.0084600479,KEXV01039278|BR|ST_NA|Cluster_NA|2017/01/01:0.0105524963):0.0008192551,KX357278|BR|ST_NA|Cluster_NA|2013/01/01:0.0023131758):0.0118942395,KEXV01046821|BR|ST_NA|Cluster_NA|2016/01/01:0.0141195361):0.0003771878,(KEXV01016426|BR|ST_NA|Cluster_NA|2015/01/01:0.0311221933,KEXV01032617|BR|ST_NA|Cluster_NA|2017/01/01:0.0304248334):0.0041390303):0.0072821776):0.0034897864,(((((KEXV01014491|BR|ST_NA|Cluster_NA|2014/01/01:0.0000027755,KEXV01014492|BR|ST_NA|Cluster_NA|2014/01/01:0.0000027755):0.0000027755,KEXV01044440|BR|ST_NA|Cluster_NA|2016/01/01:0.0000027755):0.0251480147,KEXV01044067|BR|ST_NA|Cluster_NA|2016/01/01:0.0013308600):0.0187604351,KEXV01045076|BR|ST_NA|Cluster_NA|2017/01/01:0.0296646316):0.0037139494,KEXV01045599|BR|ST_NA|Cluster_NA|2017/01/01:0.0109714998):0.0011270430):0.0021136485,(KEXV01027487|BR|ST_NA|Cluster_NA|2014/01/01:0.0141065533,(KEXV01033838|BR|ST_NA|Cluster_NA|2016/01/01:0.0182564557,KEXV01034012|BR|ST_NA|Cluster_NA|2017/01/01:0.0201388566):0.0038113159):0.0088062581):0.0036663434):0.0017761656,(((KEXV01034642|BR|ST_NA|Cluster_NA|2016/01/01:0.0197197240,(((((KY190140|US|ST_NA|Cluster_NA|2011/01/01:0.0024254748,MG942323|US|ST_NA|Cluster_NA|2012/01/01:0.0000063535):0.0266572613,((G-0358|GUA|ST_NA|Cluster_NA|2011/01/01:0.0194339196,G-0593|GUA|ST_NA|Cluster_NA|2012/01/01:0.0177197656):0.0031339898,(((G-0495|GUA|ST_NA|Cluster_NA|2012/01/01:0.0003796782,G-1335|GUA|ST_NA|Cluster_NA|2014/01/01:0.0076866970):0.0198854319,G-1423|GUA|ST_NA|Cluster_NA|2015/01/01:0.0350091732):0.0039512168,G-0529|GUA|ST_NA|Cluster_NA|2012/01/01:0.0122654130):0.0019218401):0.0074519624):0.0025359446,((MF456100|US|ST_NA|Cluster_NA|2013/01/01:0.0048862287,MF456124|US|ST_NA|Cluster_NA|2012/01/01:0.0003605745):0.0259349198,((((((G-0256|GUA|ST_NA|Cluster_NA|2011/01/01:0.0024858255,G-1868-AASS|GUA|ST_NA|Cluster_NA|2016/01/01:0.0099105117):0.0153152597,G-0439|GUA|ST_NA|Cluster_NA|2011/01/01:0.0034124364):0.0011577158,G-1579|GUA|ST_NA|Cluster_NA|2015/01/01:0.0099796965):0.0005885314,G-1672|GUA|ST_NA|Cluster_NA|2015/01/01:0.0054014534):0.0012910979,G-0557|GUA|ST_NA|Cluster_NA|2012/01/01:0.0201719188):0.0069053051,(G-0339|GUA|ST_NA|Cluster_NA|2011/01/01:0.0347012481,G-1476|GUA|ST_NA|Cluster_NA|2015/01/01:0.0254535012):0.0049765960):0.0018871131):0.0047414844):0.0010740764,((((G-0129|GUA|ST_NA|Cluster_NA|2011/01/01:0.0233524557,G-1811-TCO|GUA|ST_NA|Cluster_NA|2016/01/01:0.0082787991):0.0073448371,((G-1371|GUA|ST_NA|Cluster_NA|2015/01/01:0.0023579977,G-1374|GUA|ST_NA|Cluster_NA|2015/01/01:0.0067084115):0.0160097191,G-1697|GUA|ST_NA|Cluster_NA|2016/01/01:0.0224586030):0.0038102297):0.0019951150,(G-0536|GUA|ST_NA|Cluster_NA|2012/01/01:0.0158337505,G-0566|GUA|ST_NA|Cluster_NA|2012/01/01:0.0003812856):0.0164760894):0.0076409154,G-0958|GUA|ST_NA|Cluster_NA|2013/01/01:0.0374892190):0.0059285763):0.0018056594,((OR737320|US|ST_NA|Cluster_NA|2017/01/01:0.0321952024,G-0617|GUA|ST_NA|Cluster_NA|2012/01/01:0.0121253771):0.0000062404,(G-0564|GUA|ST_NA|Cluster_NA|2012/01/01:0.0166018634,G-0701|GUA|ST_NA|Cluster_NA|2012/01/01:0.0145962577):0.0059294977):0.0086915079):0.0009073420):0.0000061767,((((G-0163|GUA|ST_NA|Cluster_NA|2011/01/01:0.0165013436,G-1064|GUA|ST_NA|Cluster_NA|2013/01/01:0.0374841014):0.0032081992,G-1081|GUA|ST_NA|Cluster_NA|2013/01/01:0.0221981582):0.0070085970,((((((G-0799|GUA|ST_NA|Cluster_NA|2012/01/01:0.0110069786,H-0499-ON|HON|ST_NA|Cluster_NA|2013/01/01:0.0108260493):0.0017351478,H-1073-MEA|HON|ST_NA|Cluster_NA|2015/01/01:0.0180344629):0.0007904560,G-1398|GUA|ST_NA|Cluster_NA|2015/01/01:0.0271037620):0.0022285919,G-1805-RNRL|GUA|ST_NA|Cluster_NA|2016/01/01:0.0192955702):0.0007003142,G-1118|GUA|ST_NA|Cluster_NA|2013/01/01:0.0173685879):0.0026585117,G-0972|GUA|ST_NA|Cluster_NA|2013/01/01:0.0140538121):0.0100219162):0.0064959260,(G-0561|GUA|ST_NA|Cluster_NA|2012/01/01:0.0370127471,G-1381|GUA|ST_NA|Cluster_NA|2015/01/01:0.0428893587):0.0000068068):0.0034281861):0.0012922356,(((((MG943415|US|ST_NA|Cluster_NA|2015/01/01:0.0355331941,(G-0517|GUA|ST_NA|Cluster_NA|2012/01/01:0.0007270220,G-0518|GUA|ST_NA|Cluster_NA|2012/01/01:0.0014731022):0.0292797889):0.0062213661,G-0097|GUA|ST_NA|Cluster_NA|2011/01/01:0.0261948390):0.0004277089,(((((((G-0102|GUA|ST_NA|Cluster_NA|2011/01/01:0.0254107866,G-0324|GUA|ST_NA|Cluster_NA|2011/01/01:0.0269961663):0.0043369424,((G-0988|GUA|ST_NA|Cluster_NA|2013/01/01:0.0014795514,G-0994|GUA|ST_NA|Cluster_NA|2013/01/01:0.0042520287):0.0190971703,G-1202|GUA|ST_NA|Cluster_NA|2014/01/01:0.0300137184):0.0045550038):0.0011803645,(G-0104|GUA|ST_NA|Cluster_NA|2011/01/01:0.0022264865,G-0553|GUA|ST_NA|Cluster_NA|2012/01/01:0.0000027755):0.0260611765):0.0000061908,((G-0550|GUA|ST_NA|Cluster_NA|2012/01/01:0.0269813920,(G-0745|GUA|ST_NA|Cluster_NA|2012/01/01:0.0214944374,G-1010|GUA|ST_NA|Cluster_NA|2013/01/01:0.0199505900):0.0078859825):0.0026470692,G-1112|GUA|ST_NA|Cluster_NA|2013/01/01:0.0216829660):0.0040026527):0.0024132878,(((((G-0152|GUA|ST_NA|Cluster_NA|2011/01/01:0.0088374422,(G-0361|GUA|ST_NA|Cluster_NA|2011/01/01:0.0157573044,G-0639|GUA|ST_NA|Cluster_NA|2012/01/01:0.0135294779):0.0017558328):0.0020451626,G-0367|GUA|ST_NA|Cluster_NA|2011/01/01:0.0098120635):0.0010328804,G-0153|GUA|ST_NA|Cluster_NA|2011/01/01:0.0211542518):0.0042863755,G-0379|GUA|ST_NA|Cluster_NA|2011/01/01:0.0215265496):0.0064278221,(((((G-0807|GUA|ST_NA|Cluster_NA|2012/01/01:0.0007505109,G-1892-LGCL|GUA|ST_NA|Cluster_NA|2016/01/01:0.0095067425):0.0007216998,((G-1313|GUA|ST_NA|Cluster_NA|2014/01/01:0.0000065826,G-1503|GUA|ST_NA|Cluster_NA|2015/01/01:0.0081928511):0.0014523819,G-1420|GUA|ST_NA|Cluster_NA|2015/01/01:0.0051444428):0.0000065826):0.0007710827,G-1293|GUA|ST_NA|Cluster_NA|2014/01/01:0.0066873853):0.0133285475,G-0943|GUA|ST_NA|Cluster_NA|2013/01/01:0.0177403041):0.0153198476,(((G-0879|GUA|ST_NA|Cluster_NA|2013/01/01:0.0130413802,G-0891|GUA|ST_NA|Cluster_NA|2013/01/01:0.0030367022):0.0099348578,G-1873-APPS|GUA|ST_NA|Cluster_NA|2016/01/01:0.0264573774):0.0020760836,G-1435|GUA|ST_NA|Cluster_NA|2015/01/01:0.0232716078):0.0082129114):0.0021568805):0.0056885391):0.0000027755,((((G-0244|GUA|ST_NA|Cluster_NA|2011/01/01:0.0165503091,G-0592|GUA|ST_NA|Cluster_NA|2012/01/01:0.0112524498):0.0011325119,G-1343|GUA|ST_NA|Cluster_NA|2014/01/01:0.0074347429):0.0068399813,(G-0623|GUA|ST_NA|Cluster_NA|2012/01/01:0.0122844868,G-1867-EGCR|GUA|ST_NA|Cluster_NA|2016/01/01:0.0070199909):0.0164474406):0.0005943648,(((G-0587|GUA|ST_NA|Cluster_NA|2012/01/01:0.0016009770,G-0607|GUA|ST_NA|Cluster_NA|2012/01/01:0.0053110043):0.0305539998,G-0860|GUA|ST_NA|Cluster_NA|2013/01/01:0.0134638814):0.0020591186,G-1069|GUA|ST_NA|Cluster_NA|2013/01/01:0.0238174491):0.0000065273):0.0038239129):0.0000073432,(((G-0220|GUA|ST_NA|Cluster_NA|2011/01/01:0.0234736495,S-013-FMM|SAL|ST_NA|Cluster_NA|2011/01/01:0.0125392533):0.0084993761,((G-1236|GUA|ST_NA|Cluster_NA|2014/01/01:0.0000582667,(G-1828-CEBM|GUA|ST_NA|Cluster_NA|2016/01/01:0.0026078692,G-1887-JAPR|GUA|ST_NA|Cluster_NA|2016/01/01:0.0019027932):0.0033247575):0.0020951860,G-1287|GUA|ST_NA|Cluster_NA|2014/01/01:0.0078222159):0.0161195228):0.0012327105,(((((((G-0574|GUA|ST_NA|Cluster_NA|2012/01/01:0.0084931781,G-1159|GUA|ST_NA|Cluster_NA|2014/01/01:0.0116660737):0.0000056389,G-0865|GUA|ST_NA|Cluster_NA|2013/01/01:0.0092451578):0.0027657437,N-010-GRON|NIC|ST_NA|Cluster_NA|2011/01/01:0.0217915785):0.0040140240,(G-1594|GUA|ST_NA|Cluster_NA|2015/01/01:0.0193995982,N-103-MAMM|NIC|ST_NA|Cluster_NA|2012/01/01:0.0258066834):0.0050375272):0.0015189670,G-1157|GUA|ST_NA|Cluster_NA|2014/01/01:0.0111696760):0.0019681778,(G-0892|GUA|ST_NA|Cluster_NA|2013/01/01:0.0099929043,G-1806-EXC|GUA|ST_NA|Cluster_NA|2016/01/01:0.0049751127):0.0204346287):0.0026227895,G-0937|GUA|ST_NA|Cluster_NA|2013/01/01:0.0138547231):0.0021410833):0.0019505845):0.0069900452):0.0012131774,(((E2258-AAL|MEX|ST_3|Cluster_NA|2015/01/01:0.0043118280,(E2329-MZLV|MEX|ST_3|Cluster_NA|2015/01/01:0.0088819124,(E4759-JACP|MEX|ST_3|Cluster_NA|2017/01/01:0.0107272745,E7206-RJZ|MEX|ST_3|Cluster_NA|2018/01/01:0.0064788114):0.0077060101):0.0032446936):0.0166420845,(G-0715|GUA|ST_NA|Cluster_NA|2012/01/01:0.0182597598,G-1885-ALG|GUA|ST_NA|Cluster_NA|2016/01/01:0.0304102558):0.0043418578):0.0010003101,G-0230|GUA|ST_NA|Cluster_NA|2011/01/01:0.0242845217):0.0015621360):0.0000062600,G-0793|GUA|ST_NA|Cluster_NA|2012/01/01:0.0205460157):0.0041054717):0.0034734560):0.0011909033,((((((((((CEC-19-0605|MEX|ST_1|Cluster_NA|2019/10/18:0.0064996206,(E3945-JGPA|MEX|ST_3|Cluster_NA|2017/01/01:0.0054313854,E7533-HANP|MEX|ST_3|Cluster_NA|2019/01/01:0.0019587976):0.0000072148):0.0004762859,(CEC-19-0618|MEX|ST_1|Cluster_NA|2019/10/22:0.0055159711,(CEC-22-7867|MEX|ST_1|Cluster_NA|2022/06/07:0.0022681248,(E6546-JLRR|MEX|ST_3|Cluster_NA|2018/01/01:0.0000027755,E6728-EAGA|MEX|ST_3|Cluster_NA|2018/01/01:0.0009375911):0.0091351924):0.0008763624):0.0061755413):0.0091374663,E6549-AVG|MEX|ST_3|Cluster_NA|2018/01/01:0.0225368769):0.0105830707,(CEC-21-4865|MEX|ST_1|Cluster_NA|2021/09/17:0.0316718880,E6015-CDMN|MEX|ST_3|Cluster_NA|2018/01/01:0.0202988171):0.0023825411):0.0225839882,KEXV01045369|BR|ST_NA|Cluster_NA|2017/01/01:0.0350759140):0.0003974373,(MK922695|US|ST_NA|Cluster_NA|2018/01/01:0.0044001326,MK922946|US|ST_NA|Cluster_NA|2018/01/01:0.0106637618):0.0174353675):0.0000071010,MG942852|US|ST_NA|Cluster_NA|2013/01/01:0.0275712774):0.0034271720,(((((((CEC-21-2733|MEX|ST_1|Cluster_NA|2021/02/22:0.0057045813,E4378-JMDM|MEX|ST_3|Cluster_NA|2017/01/01:0.0081627821):0.0008757892,E4007-JAGM|MEX|ST_3|Cluster_NA|2017/01/01:0.0069911318):0.0019708340,CEC-22-6371|MEX|ST_1|Cluster_NA|2022/02/04:0.0086750435):0.0127967960,E4380-ERM|MEX|ST_3|Cluster_NA|2017/01/01:0.0221116725):0.0221951597,(KEXV01035702|BR|ST_NA|Cluster_NA|2017/01/01:0.0386760779,MF456952|US|ST_NA|Cluster_NA|2013/01/01:0.0239360170):0.0036503294):0.0111406969,(((CEC-21-3536|MEX|ST_1|Cluster_NA|2021/05/04:0.0316475260,CEC-22-8899|MEX|ST_2|Cluster_NA|2022/09/06:0.0326007633):0.0044911457,(CEC-21-3884|MEX|ST_2|Cluster_NA|2021/06/04:0.0152440034,CEC-21-5656|MEX|ST_1|Cluster_NA|2021/11/23:0.0147114493):0.0182491674):0.0230336347,P-410-CRB|PAN|ST_NA|Cluster_NA|2014/01/01:0.0335468391):0.0002539403):0.0008874269,((KEXV01036189|BR|ST_NA|Cluster_NA|2017/01/01:0.0060440178,KEXV01036269|BR|ST_NA|Cluster_NA|2017/01/01:0.0144165469):0.0146295454,MG943506|US|ST_NA|Cluster_NA|2016/01/01:0.0275848588):0.0059340083):0.0013941401):0.0009498537,(KEXV01009041|BR|ST_NA|Cluster_NA|2015/01/01:0.0312309925,((((MF455724|US|ST_NA|Cluster_NA|2011/01/01:0.0294303520,MF456564|US|ST_NA|Cluster_NA|2012/01/01:0.0603070529):0.0043472970,MF456846|US|ST_NA|Cluster_NA|2012/01/01:0.0295896346):0.0134806307,MF457208|US|ST_NA|Cluster_NA|2013/01/01:0.0237206411):0.0045520210,1873-CP|MEX|ST_1|Cluster_NA|2011/01/01:0.0179220842):0.0000062200):0.0049156969):0.0000065826,(KEXV01038957|BR|ST_NA|Cluster_NA|2016/01/01:0.0287165817,E2379-JLAR|MEX|ST_3|Cluster_NA|2015/01/01:0.0199852506):0.0056204541):0.0016124058):0.0006510542,(((((CEC-20-2255|MEX|ST_2|Cluster_NA|2020/12/09:0.0211819507,E0855-LFP|MEX|ST_3|Cluster_NA|2013/01/01:0.0173078126):0.0151246081,((CEC-21-4608|MEX|ST_1|Cluster_NA|2021/08/18:0.0327749769,(KEXV01037124|BR|ST_NA|Cluster_NA|2017/01/01:0.0133801205,MH354802|US|ST_NA|Cluster_NA|2013/01/01:0.0173431041):0.0030232742):0.0019602438,((((KEXV01029799|BR|ST_NA|Cluster_NA|2015/01/01:0.0331867071,KEXV01037098|BR|ST_NA|Cluster_NA|2017/01/01:0.0173338749):0.0067359760,KEXV01037174|BR|ST_NA|Cluster_NA|2017/01/01:0.0212063712):0.0000063160,(KEXV01037100|BR|ST_NA|Cluster_NA|2017/01/01:0.0317044931,KEXV01037246|BR|ST_NA|Cluster_NA|2017/01/01:0.0228281529):0.0064059701):0.0013714156,(KEXV01043374|BR|ST_NA|Cluster_NA|2016/01/01:0.0204655968,KEXV01046019|BR|ST_NA|Cluster_NA|2017/01/01:0.0128027136):0.0048771014):0.0108916083):0.0015963736):0.0049660790,((((KF384803|US|ST_NA|Cluster_NA|2011/01/01:0.0162555038,MF456154|US|ST_NA|Cluster_NA|2012/01/01:0.0390451400):0.0060059800,(MH789577|US|ST_NA|Cluster_NA|2016/01/01:0.0318381306,E4918-SFL|MEX|ST_3|Cluster_NA|2017/01/01:0.0338616073):0.0092345850):0.0001885013,MG942520|US|ST_NA|Cluster_NA|2012/01/01:0.0112311779):0.0012312399,MF455845|US|ST_NA|Cluster_NA|2013/01/01:0.0183437043):0.0037433613):0.0000202638,(((((((KEXV01008521|BR|ST_NA|Cluster_NA|2015/01/01:0.0273569293,KEXV01038302|BR|ST_NA|Cluster_NA|2016/01/01:0.0166603791):0.0107987459,KEXV01038768|BR|ST_NA|Cluster_NA|2016/01/01:0.0260942881):0.0000064033,((KEXV01012239|BR|ST_NA|Cluster_NA|2015/01/01:0.0278926801,(KEXV01039241|BR|ST_NA|Cluster_NA|2017/01/01:0.0402019340,KX357269|BR|ST_NA|Cluster_NA|2013/01/01:0.0276195225):0.0016813558):0.0023802197,(KEXV01039233|BR|ST_NA|Cluster_NA|2017/01/01:0.0064872812,KEXV01039706|BR|ST_NA|Cluster_NA|2017/01/01:0.0441983101):0.0137996140):0.0023447114):0.0000056389,KEXV01035468|BR|ST_NA|Cluster_NA|2017/01/01:0.0368041782):0.0100431105,MT308222|US|ST_NA|Cluster_NA|2016/01/01:0.0317030460):0.0019450247,((MF455625|US|ST_NA|Cluster_NA|2011/01/01:0.0020234056,(MF456683|US|ST_NA|Cluster_NA|2013/01/01:0.0236902256,(MF456710|US|ST_NA|Cluster_NA|2011/01/01:0.0055850384,MT308331|US|ST_NA|Cluster_NA|2017/01/01:0.0126116790):0.0040511457):0.0088732025):0.0072026582,(MH354787|US|ST_NA|Cluster_NA|2013/01/01:0.0141059864,MH355090|US|ST_NA|Cluster_NA|2015/01/01:0.0215859725):0.0030649193):0.0000062851):0.0011749496,((KEXV01043812|BR|ST_NA|Cluster_NA|2016/01/01:0.0294535258,MF456077|US|ST_NA|Cluster_NA|2014/01/01:0.0158119407):0.0043089408,(MG943507|US|ST_NA|Cluster_NA|2016/01/01:0.0274629631,(S-031-EEMM|SAL|ST_NA|Cluster_NA|2012/01/01:0.0006278302,S-039-MLGL|SAL|ST_NA|Cluster_NA|2012/01/01:0.0097137902):0.0152576245):0.0024199007):0.0033319258):0.0012039352):0.0000065826,((((KEXV01009086|BR|ST_NA|Cluster_NA|2015/01/01:0.0254442012,KEXV01038322|BR|ST_NA|Cluster_NA|2016/01/01:0.0300397233):0.0155101266,((KEXV01045971|BR|ST_NA|Cluster_NA|2017/01/01:0.0375158618,((KJ474256|PA|ST_NA|Cluster_NA|2011/01/01:0.0369401052,KJ474217|PA|ST_NA|Cluster_NA|2011/01/01:0.0231736168):0.0037023849,KJ474266|PA|ST_NA|Cluster_NA|2011/01/01:0.0254777079):0.0088171464):0.0029073811,MG942157|US|ST_NA|Cluster_NA|2011/01/01:0.0369779350):0.0044398927):0.0004409132,MF456933|US|ST_NA|Cluster_NA|2011/01/01:0.0215695686):0.0015951214,((KEXV01015210|BR|ST_NA|Cluster_NA|2014/01/01:0.0270813117,MF457230|US|ST_NA|Cluster_NA|2015/01/01:0.0231801918):0.0010426550,MN971715|US|ST_NA|Cluster_NA|2017/01/01:0.0122393589):0.0043629462):0.0032548936):0.0007955689):0.0000081805,((((((((((((((CEC-19-0163|MEX|ST_1|Cluster_NA|2019/08/30:0.0096059233,E4718-RAHB|MEX|ST_1|Cluster_NA|2017/01/01:0.0037086475):0.0031192321,CEC-22-6769|MEX|ST_2|Cluster_NA|2022/03/11:0.0081592191):0.0016676316,(CEC-20-1696|MEX|ST_1|Cluster_NA|2020/10/13:0.0063817208,CEC-21-5124|MEX|ST_1|Cluster_NA|2021/10/07:0.0097164873):0.0026596187):0.0063403013,E2054-EAD|MEX|ST_3|Cluster_NA|2015/01/01:0.0066795290):0.0203829225,(CEC-20-2126|MEX|ST_1|Cluster_NA|2020/11/27:0.0194982593,E5862-MCH|MEX|ST_3|Cluster_NA|2018/01/01:0.0071792719):0.0190594276):0.0159290716,(CEC-21-3791|MEX|ST_1|Cluster_NA|2021/05/26:0.0006389937,CEC-21-3859|MEX|ST_1|Cluster_NA|2021/06/02:0.0084043740):0.0366513275):0.0029628969,(KEXV01045162|BR|ST_NA|Cluster_NA|2017/01/01:0.0156933633,KEXV01045164|BR|ST_NA|Cluster_NA|2017/01/01:0.0164366835):0.0162280943):0.0045387592,(((CEC-21-3840|MEX|ST_1|Cluster_NA|2021/06/02:0.0206004288,MG943742|US|ST_NA|Cluster_NA|2016/01/01:0.0286829738):0.0012975917,MF456524|US|ST_NA|Cluster_NA|2011/01/01:0.0279527164):0.0070129014,MH354781|US|ST_NA|Cluster_NA|2014/01/01:0.0301050176):0.0005389483):0.0002043236,(MF456718|US|ST_NA|Cluster_NA|2013/01/01:0.0138455827,(((((MG942165|US|ST_NA|Cluster_NA|2011/01/01:0.0023598282,MG943668|US|ST_NA|Cluster_NA|2016/01/01:0.0073598826):0.0010200938,MG942203|US|ST_NA|Cluster_NA|2011/01/01:0.0032248370):0.0060553947,MG942412|US|ST_NA|Cluster_NA|2012/01/01:0.0116859180):0.0055123384,MG943134|US|ST_NA|Cluster_NA|2014/01/01:0.0182899149):0.0062262070,(MG942538|US|ST_NA|Cluster_NA|2012/01/01:0.0192176667,MG942860|US|ST_NA|Cluster_NA|2013/01/01:0.0124005553):0.0036385641):0.0159712347):0.0067353614):0.0024823594,((KEXV01038291|BR|ST_NA|Cluster_NA|2016/01/01:0.0417706358,((((MG942321|US|ST_NA|Cluster_NA|2012/01/01:0.0079339617,MG942401|US|ST_NA|Cluster_NA|2012/01/01:0.0117449322):0.0022414379,(MG943642|US|ST_NA|Cluster_NA|2016/01/01:0.0037233601,MG943722|US|ST_NA|Cluster_NA|2016/01/01:0.0146139433):0.0081730462):0.0187021063,E3021-RYZS|MEX|ST_1|Cluster_NA|2016/01/01:0.0420420302):0.0089548317,(E0183-MERT|MEX|ST_3|Cluster_NA|2012/01/01:0.0190217995,E2371-NAZG|MEX|ST_1|Cluster_NA|2015/01/01:0.0135379926):0.0209256345):0.0032664773):0.0000071998,KU190654|CA|ST_NA|Cluster_NA|2012/01/01:0.0338047302):0.0042828694):0.0009712809,(KEXV01036369|BR|ST_NA|Cluster_NA|2017/01/01:0.0264644300,((G-0202|GUA|ST_NA|Cluster_NA|2011/01/01:0.0245668321,((G-0480|GUA|ST_NA|Cluster_NA|2012/01/01:0.0143006205,(G-0810|GUA|ST_NA|Cluster_NA|2012/01/01:0.0042091412,G-0814|GUA|ST_NA|Cluster_NA|2012/01/01:0.0000062523):0.0206606438):0.0017365808,(G-1091|GUA|ST_NA|Cluster_NA|2013/01/01:0.0121677916,G-1170|GUA|ST_NA|Cluster_NA|2014/01/01:0.0246076769):0.0090733259):0.0026442655):0.0074925301,G-0356|GUA|ST_NA|Cluster_NA|2011/01/01:0.0231906740):0.0046867094):0.0061185250):0.0002057580,((((((((((((CEC-19-0197|MEX|ST_2|Cluster_NA|2019/09/06:0.0016419276,((CEC-20-1706|MEX|ST_1|Cluster_NA|2020/10/12:0.0024102145,CEC-22-7606|MEX|ST_1|Cluster_NA|2022/05/18:0.0007426135):0.0046116206,((CEC-21-2880|MEX|ST_2|Cluster_NA|2021/03/08:0.0024506635,CEC-21-2881|MEX|ST_2|Cluster_NA|2021/03/08:0.0029926551):0.0013290868,CEC-21-3947|MEX|ST_2|Cluster_NA|2021/06/10:0.0063754892):0.0017357029):0.0036379682):0.0000077079,((CEC-19-0872|MEX|ST_2|Cluster_NA|2019/11/21:0.0099816190,(CEC-20-1890|MEX|ST_1|Cluster_NA|2020/10/30:0.0039428536,CEC-22-6420|MEX|ST_1|Cluster_NA|2022/02/10:0.0051807858):0.0042937476):0.0013196155,CEC-21-2437|MEX|ST_2|Cluster_NA|2021/01/21:0.0117817171):0.0017379446):0.0033404392,CEC-22-8986|MEX|ST_1|Cluster_NA|2022/09/12:0.0088577382):0.0084597425,((((CEC-19-1004|MEX|ST_1|Cluster_NA|2019/12/09:0.0011614970,CEC-21-3418|MEX|ST_2|Cluster_NA|2021/04/22:0.0044340818):0.0014886821,(CEC-22-7665|MEX|ST_1|Cluster_NA|2022/05/25:0.0007977497,CEC-22-7670|MEX|ST_1|Cluster_NA|2022/05/25:0.0011368242):0.0158900826):0.0062904669,((CEC-21-2705|MEX|ST_2|Cluster_NA|2021/02/18:0.0075674606,CEC-21-5792|MEX|ST_1|Cluster_NA|2021/12/03:0.0088995979):0.0036245167,CEC-21-4358|MEX|ST_1|Cluster_NA|2021/07/19:0.0118736391):0.0000075542):0.0042398950,CEC-21-2480|MEX|ST_1|Cluster_NA|2021/01/26:0.0179396095):0.0035267496):0.0001814238,((CEC-21-2339|MEX|ST_1|Cluster_NA|2021/01/11:0.0006015668,CEC-22-6349|MEX|ST_1|Cluster_NA|2022/02/03:0.0209753496):0.0113947244,CEC-22-8342|MEX|ST_1|Cluster_NA|2022/07/18:0.0303576755):0.0000082667):0.0090292145,E2617-RJF|MEX|ST_1|Cluster_NA|2015/01/01:0.0291536300):0.0018285632,E0593-DAS|MEX|ST_1|Cluster_NA|2012/01/01:0.0186351900):0.0092083089,CEC-21-2640|MEX|ST_2|Cluster_NA|2021/02/11:0.0518858633):0.0000065991,(((((((CEC-19-0346|MEX|ST_1|Cluster_84|2019/09/20:0.0017217579,CEC-21-3523|MEX|ST_2|Cluster_84|2021/05/03:0.0033757297):0.0051752551,((CEC-20-1874|MEX|ST_2|Cluster_84|2020/10/28:0.0015749882,(((((CEC-21-2675|MEX|ST_1|Cluster_84|2021/02/16:0.0003596165,(CEC-21-3813|MEX|ST_1|Cluster_84|2021/05/31:0.0003572195,(CEC-22-6075|MEX|ST_1|Cluster_84|2022/01/11:0.0021667432,CEC-22-6832|MEX|ST_1|Cluster_84|2022/03/16:0.0014390622):0.0021001781):0.0004188131):0.0000027755,CEC-22-7611|MEX|ST_1|Cluster_84|2022/05/20:0.0000027755):0.0000027755,(CEC-21-5198|MEX|ST_1|Cluster_84|2021/10/13:0.0004466099,CEC-21-5233|MEX|ST_1|Cluster_84|2021/10/15:0.0000027755):0.0013417420):0.0000027755,(CEC-21-4736|MEX|ST_1|Cluster_84|2021/09/01:0.0028834488,CEC-22-9446|MEX|ST_1|Cluster_84|2022/10/28:0.0028891291):0.0003649318):0.0000027755,CEC-22-8162|MEX|ST_1|Cluster_84|2022/07/01:0.0010833474):0.0031513791):0.0019123299,CEC-21-2453|MEX|ST_1|Cluster_84|2021/01/22:0.0032290077):0.0013321444):0.0089075477,(CEC-20-0944|MEX|ST_1|Cluster_NA|2020/07/16:0.0111683931,CEC-22-9111|MEX|ST_1|Cluster_NA|2022/09/27:0.0201502291):0.0016050098):0.0000078043,(E3447-HCN|MEX|ST_3|Cluster_NA|2017/01/01:0.0098761158,E5058-JCMH|MEX|ST_1|Cluster_NA|2017/01/01:0.0134433680):0.0063614545):0.0004969236,((CEC-19-0407|MEX|ST_2|Cluster_NA|2019/10/01:0.0192066034,(CEC-20-1541|MEX|ST_1|Cluster_NA|2020/09/28:0.0021232705,CEC-21-5117|MEX|ST_1|Cluster_NA|2021/10/06:0.0030966044):0.0141413755):0.0012288947,E0160-HARV|MEX|ST_1|Cluster_NA|2011/01/01:0.0091274395):0.0017308082):0.0005985891,((((CEC-21-3226|MEX|ST_1|Cluster_NA|2021/04/08:0.0065285836,CEC-22-6225|MEX|ST_2|Cluster_NA|2022/01/24:0.0020708918):0.0006378298,CEC-21-3716|MEX|ST_2|Cluster_NA|2021/05/20:0.0130973901):0.0013276942,CEC-22-7486|MEX|ST_1|Cluster_NA|2022/05/12:0.0014663742):0.0000065826,CEC-21-5355|MEX|ST_2|Cluster_NA|2021/10/26:0.0029744026):0.0109200104):0.0036512742,((((((CEC-19-0451|MEX|ST_1|Cluster_NA|2019/10/04:0.0085315613,(((CEC-20-1075|MEX|ST_1|Cluster_NA|2020/08/05:0.0010905355,CEC-21-5449|MEX|ST_1|Cluster_NA|2021/11/04:0.0021693073):0.0003631111,((CEC-22-8502|MEX|ST_1|Cluster_NA|2022/08/05:0.0019369819,CEC-22-9003|MEX|ST_1|Cluster_NA|2022/09/19:0.0003574442):0.0035332277,CEC-22-9001|MEX|ST_1|Cluster_NA|2022/09/19:0.0025870867):0.0007059823):0.0060984042,(CEC-21-3724|MEX|ST_2|Cluster_NA|2021/05/20:0.0026899525,CEC-22-7485|MEX|ST_2|Cluster_NA|2022/05/12:0.0048419692):0.0037788885):0.0063314142):0.0003534120,((CEC-19-0501|MEX|ST_2|Cluster_NA|2019/10/09:0.0082702379,(CEC-22-8938|MEX|ST_1|Cluster_NA|2022/09/09:0.0059033099,E5657-RCA|MEX|ST_1|Cluster_NA|2017/01/01:0.0029271711):0.0018254664):0.0000065826,E5164-JJOA|MEX|ST_1|Cluster_NA|2017/01/01:0.0049017122):0.0013800909):0.0008574202,(CEC-19-0597|MEX|ST_1|Cluster_NA|2019/10/18:0.0011108620,((CEC-20-1533|MEX|ST_1|Cluster_NA|2020/09/25:0.0011037761,CEC-22-9308|MEX|ST_1|Cluster_NA|2022/10/14:0.0058314376):0.0011379338,((CEC-21-2740|MEX|ST_1|Cluster_NA|2021/02/23:0.0031377670,(CEC-22-6329|MEX|ST_1|Cluster_NA|2022/02/01:0.0007430229,CEC-22-7072|MEX|ST_1|Cluster_NA|2022/04/05:0.0007005904):0.0195039892):0.0012435652,CEC-22-7972|MEX|ST_1|Cluster_NA|2022/06/15:0.0073983913):0.0018499257):0.0000060090):0.0039887449):0.0006538784,CEC-22-9307|MEX|ST_1|Cluster_NA|2022/10/14:0.0189597269):0.0096079930,(((((((((CEC-19-0452|MEX|ST_1|Cluster_11|2019/10/04:0.0003598301,CEC-21-2486|MEX|ST_1|Cluster_11|2021/01/27:0.0003590343):0.0014424265,CEC-22-5945|MEX|ST_1|Cluster_11|2022/01/03:0.0007223670):0.0000065826,CEC-21-4952|MEX|ST_1|Cluster_11|2021/09/14:0.0028861744):0.0003693655,CEC-21-2839|MEX|ST_1|Cluster_11|2021/03/03:0.0014617181):0.0039552389,CEC-21-2499|MEX|ST_1|Cluster_11|2021/01/28:0.0058444467):0.0007150156,CEC-21-5862|MEX|ST_1|Cluster_11|2021/12/08:0.0014759800):0.0000027755,CEC-22-8949|MEX|ST_1|Cluster_11|2022/09/12:0.0051817793):0.0011276024,((((CEC-19-0586|MEX|ST_1|Cluster_11|2019/10/16:0.0003567007,(CEC-21-2320|MEX|ST_2|Cluster_11|2021/01/08:0.0003613989,CEC-22-9289|MEX|ST_1|Cluster_11|2022/10/13:0.0010958605):0.0003550279):0.0003589902,((((CEC-21-2838|MEX|ST_2|Cluster_11|2021/03/03:0.0007894395,(CEC-22-9709|MEX|ST_2|Cluster_11|2022/11/30:0.0045438002,CEC-22-9719|MEX|ST_1|Cluster_11|2022/12/01:0.0049813717):0.0024355820):0.0000027755,(CEC-22-7088|MEX|ST_2|Cluster_11|2022/04/06:0.0003644731,CEC-22-7093|MEX|ST_2|Cluster_11|2022/04/06:0.0030706249):0.0030152410):0.0025915604,CEC-21-5821|MEX|ST_2|Cluster_11|2021/12/06:0.0043443266):0.0006930345,((CEC-21-4171|MEX|ST_1|Cluster_11|2021/07/01:0.0045688080,CEC-21-4346|MEX|ST_1|Cluster_11|2021/07/16:0.0056695073):0.0010870440,(CEC-21-4473|MEX|ST_1|Cluster_11|2021/08/05:0.0040066605,CEC-22-6926|MEX|ST_1|Cluster_11|2022/03/24:0.0040231234):0.0005145259):0.0009428851):0.0000027755):0.0000027755,CEC-22-6272|MEX|ST_1|Cluster_11|2022/01/27:0.0010818697):0.0036213827,CEC-21-3046|MEX|ST_1|Cluster_11|2021/03/23:0.0033013516):0.0021427388):0.0027593109,((CEC-21-4359|MEX|ST_1|Cluster_NA|2021/07/19:0.0284668534,E4868-CAVG|MEX|ST_1|Cluster_NA|2017/01/01:0.0009537834):0.0024590518,CEC-21-4407|MEX|ST_2|Cluster_NA|2021/07/22:0.0126000561):0.0039112900):0.0093747039):0.0016861748,(CEC-21-3031|MEX|ST_1|Cluster_NA|2021/03/22:0.0162611929,E5242-JABS|MEX|ST_1|Cluster_NA|2017/01/01:0.0120285921):0.0026402839):0.0039104650):0.0096983296):0.0045029691,CEC-21-2371|MEX|ST_1|Cluster_NA|2021/01/14:0.0393053590):0.0049829166,(((CEC-20-1964|MEX|ST_1|Cluster_NA|2020/11/09:0.0056274421,(CEC-20-2135|MEX|ST_1|Cluster_NA|2020/11/30:0.0044949889,CEC-21-4927|MEX|ST_2|Cluster_NA|2021/09/22:0.0070637985):0.0138935840):0.0027303852,(E2212-SGA|MEX|ST_3|Cluster_NA|2015/01/01:0.0093515159,E4224-EIM|MEX|ST_3|Cluster_NA|2017/01/01:0.0177467052):0.0136785628):0.0089078093,((((CEC-21-2663|MEX|ST_1|Cluster_NA|2021/02/15:0.0157004042,E5111-PMV|MEX|ST_3|Cluster_NA|2017/01/01:0.0175522328):0.0095399021,((CEC-21-5723|MEX|ST_1|Cluster_NA|2021/11/29:0.0272342934,(E1291-FJI|MEX|ST_3|Cluster_NA|2013/01/01:0.0177000970,(((E1689-MTL|MEX|ST_3|Cluster_NA|2014/01/01:0.0122952617,E5267-VVS|MEX|ST_3|Cluster_NA|2017/01/01:0.0074574267):0.0015873097,E5433-LACD|MEX|ST_3|Cluster_NA|2017/01/01:0.0047765651):0.0000060200,(E2623-JALB|MEX|ST_3|Cluster_NA|2015/01/01:0.0035816097,E6954-IMCP|MEX|ST_3|Cluster_NA|2018/01/01:0.0010136814):0.0072544987):0.0056607156):0.0006956252):0.0171082732,(((MG942130|US|ST_NA|Cluster_NA|2011/01/01:0.0071920264,((MG942836|US|ST_NA|Cluster_NA|2013/01/01:0.0005636872,(MG942952|US|ST_NA|Cluster_NA|2014/01/01:0.0000027755,MG943063|US|ST_NA|Cluster_NA|2014/01/01:0.0025673313):0.0016647254):0.0000065826,MG943717|US|ST_NA|Cluster_NA|2016/01/01:0.0076542563):0.0054988693):0.0105450689,N-181-MEHC|NIC|ST_NA|Cluster_NA|2013/01/01:0.0110506701):0.0086885938,MG942885|US|ST_NA|Cluster_NA|2014/01/01:0.0213579235):0.0085200579):0.0000082111):0.0009860844,E1767-JCM|MEX|ST_3|Cluster_NA|2014/01/01:0.0181362772):0.0065051209,(E4701-ERG|MEX|ST_3|Cluster_NA|2017/01/01:0.0178584941,E7518-JLCN|MEX|ST_3|Cluster_NA|2018/01/01:0.0198684926):0.0100303539):0.0000073242):0.0035905901):0.0106684961,(((((CEC-19-0497|MEX|ST_1|Cluster_NA|2019/10/09:0.0012266857,E5171-ESDP|MEX|ST_1|Cluster_NA|2017/01/01:0.0056739210):0.0080280114,(CEC-20-1628|MEX|ST_2|Cluster_NA|2020/10/06:0.0012354245,CEC-22-7221|MEX|ST_1|Cluster_NA|2022/04/21:0.0024834408):0.0089888084):0.0161536924,(CEC-20-1093|MEX|ST_2|Cluster_NA|2020/08/07:0.0219953497,E1218-IOGL|MEX|ST_1|Cluster_NA|2013/01/01:0.0158089162):0.0031846593):0.0223421470,(((((((((CEC-19-0632|MEX|ST_1|Cluster_NA|2019/10/23:0.0000027755,CEC-21-3239|MEX|ST_1|Cluster_NA|2021/04/09:0.0028778818):0.0036944558,CEC-20-1157|MEX|ST_1|Cluster_NA|2020/08/14:0.0039145371):0.0000027755,E4654-IAHG|MEX|ST_1|Cluster_NA|2017/01/01:0.0000027755):0.0027570943,((CEC-20-1060|MEX|ST_1|Cluster_NA|2020/08/03:0.0003668774,CEC-20-1323|MEX|ST_1|Cluster_NA|2020/09/01:0.0076961774):0.0011029293,(CEC-21-3969|MEX|ST_1|Cluster_NA|2021/06/11:0.0008223013,CEC-21-4936|MEX|ST_1|Cluster_NA|2021/09/23:0.0003571652):0.0054382867):0.0019752933):0.0031206095,((CEC-22-9236|MEX|ST_1|Cluster_NA|2022/10/06:0.0082887256,(((E3253-LAAV|MEX|ST_3|Cluster_NA|2017/01/01:0.0013109224,E7217-GAC|MEX|ST_3|Cluster_NA|2018/01/01:0.0039301636):0.0020667335,(E6987-IYLC|MEX|ST_3|Cluster_NA|2018/01/01:0.0054590929,E7035-RAAH|MEX|ST_3|Cluster_NA|2018/01/01:0.0043398728):0.0048990688):0.0014241311,(E3796-GFVG|MEX|ST_3|Cluster_NA|2017/01/01:0.0000027755,E3896-APV|MEX|ST_3|Cluster_NA|2017/01/01:0.0000027755):0.0019184562):0.0019173017):0.0016133913,E2607-JLCV|MEX|ST_3|Cluster_NA|2015/01/01:0.0007174014):0.0013663580):0.0028211897,(CEC-20-1447|MEX|ST_2|Cluster_NA|2020/09/15:0.0078236726,CEC-21-4233|MEX|ST_1|Cluster_NA|2021/07/07:0.0079757218):0.0043301933):0.0000027755,(E5805-RCOM|MEX|ST_3|Cluster_NA|2017/01/01:0.0042133973,E6411-ANJC|MEX|ST_3|Cluster_NA|2018/01/01:0.0000027755):0.0064620869):0.0009742209,((CEC-21-2684|MEX|ST_1|Cluster_NA|2021/02/17:0.0007146003,CEC-22-7304|MEX|ST_1|Cluster_NA|2022/04/27:0.0014433375):0.0097849161,E3668-APH|MEX|ST_3|Cluster_NA|2017/01/01:0.0064087062):0.0033241793):0.0000033276,E6556-EEHN|MEX|ST_3|Cluster_NA|2018/01/01:0.0063978621):0.0339596193):0.0068193620,(((CEC-20-0902|MEX|ST_1|Cluster_NA|2020/07/13:0.0019610210,(CEC-22-7002|MEX|ST_1|Cluster_NA|2022/03/30:0.0011201612,CEC-22-7280|MEX|ST_1|Cluster_NA|2022/04/26:0.0027884577):0.0057569366):0.0091304022,((CEC-20-1387|MEX|ST_1|Cluster_NA|2020/09/08:0.0066830503,(CEC-21-2777|MEX|ST_1|Cluster_NA|2021/02/25:0.0011974350,CEC-21-3484|MEX|ST_1|Cluster_NA|2021/04/29:0.0000065826):0.0065624401):0.0027848796,CEC-21-4629|MEX|ST_2|Cluster_NA|2021/08/20:0.0083696043):0.0035460645):0.0094073917,CEC-21-3578|MEX|ST_2|Cluster_NA|2021/05/07:0.0251041224):0.0198907495):0.0010473370):0.0009090917):0.0008869397,(((((((KEXV01029533|BR|ST_NA|Cluster_NA|2015/01/01:0.0192911026,KEXV01036159|BR|ST_NA|Cluster_NA|2016/01/01:0.0315010887):0.0066886563,KEXV01029564|BR|ST_NA|Cluster_NA|2015/01/01:0.0234310872):0.0242907246,KEXV01035094|BR|ST_NA|Cluster_NA|2017/01/01:0.0510364978):0.0016283288,(KEXV01033431|BR|ST_NA|Cluster_NA|2017/01/01:0.0185655254,(KEXV01035150|BR|ST_NA|Cluster_NA|2017/01/01:0.0256498467,KEXV01035338|BR|ST_NA|Cluster_NA|2017/01/01:0.0205004398):0.0088952909):0.0093137410):0.0015857366,(MG943441|US|ST_NA|Cluster_NA|2015/01/01:0.0296792431,KY035703|US|ST_NA|Cluster_NA|2012/01/01:0.0262056247):0.0045219585):0.0030355564,(((MK922930|US|ST_NA|Cluster_NA|2018/01/01:0.0142052364,E6329-VHAG|MEX|ST_3|Cluster_NA|2018/01/01:0.0175846102):0.0290847843,(G-1791-JPRA|GUA|ST_NA|Cluster_NA|2016/01/01:0.0097366709,G-1797-DAMG|GUA|ST_NA|Cluster_NA|2016/01/01:0.0219225775):0.0255012733):0.0023650403,(E7134-MJMM|MEX|ST_3|Cluster_NA|2018/01/01:0.0335394250,(((((G-0589|GUA|ST_NA|Cluster_NA|2012/01/01:0.0028546879,(G-1339|GUA|ST_NA|Cluster_NA|2014/01/01:0.0067287297,G-1630|GUA|ST_NA|Cluster_NA|2015/01/01:0.0068409779):0.0006776760):0.0008953141,G-1595|GUA|ST_NA|Cluster_NA|2015/01/01:0.0036145306):0.0000079605,G-1632|GUA|ST_NA|Cluster_NA|2015/01/01:0.0058643789):0.0010562050,(G-1712|GUA|ST_NA|Cluster_NA|2016/01/01:0.0029015471,((G-1716|GUA|ST_NA|Cluster_NA|2016/01/01:0.0038383780,G-1720|GUA|ST_NA|Cluster_NA|2016/01/01:0.0000027755):0.0048288161,G-1846-RAMG|GUA|ST_NA|Cluster_NA|2016/01/01:0.0048339501):0.0000027755):0.0000027755):0.0019235958,G-1728|GUA|ST_NA|Cluster_NA|2016/01/01:0.0039379361):0.0234791415):0.0072134061):0.0059660767):0.0000082897,((MF455720|US|ST_NA|Cluster_NA|2013/01/01:0.0301233978,P-249-EVC|PAN|ST_NA|Cluster_NA|2013/01/01:0.0309534305):0.0000071455,(MH354819|US|ST_NA|Cluster_NA|2013/01/01:0.0253970018,MH355162|US|ST_NA|Cluster_NA|2014/01/01:0.0284449124):0.0111750876):0.0051967351):0.0017880734):0.0005290410,(((((KEXV01015929|BR|ST_NA|Cluster_NA|2015/01/01:0.0194172096,((KEXV01016177|BR|ST_NA|Cluster_NA|2015/01/01:0.0167862836,KEXV01044011|BR|ST_NA|Cluster_NA|2016/01/01:0.0034447208):0.0125444484,KEXV01043841|BR|ST_NA|Cluster_NA|2016/01/01:0.0073843142):0.0049453973):0.0144837896,MK330093|US|ST_NA|Cluster_NA|2015/01/01:0.0196738153):0.0095610536,KEXV01044792|BR|ST_NA|Cluster_NA|2016/01/01:0.0286083666):0.0000029854,(MG943761|US|ST_NA|Cluster_NA|2016/01/01:0.0326021343,(MH354435|US|ST_NA|Cluster_NA|2011/01/01:0.0004516538,MH355154|US|ST_NA|Cluster_NA|2014/01/01:0.0051997118):0.0219347073):0.0055410309):0.0000065898,(MF456327|US|ST_NA|Cluster_NA|2011/01/01:0.0115947063,MF456728|US|ST_NA|Cluster_NA|2011/01/01:0.0053489774):0.0114551269):0.0031429864):0.0013516184):0.0007894558,(((((((((CEC-19-0067|MEX|ST_2|Cluster_NA|2019/07/24:0.0036400838,(E6250-JASP|MEX|ST_3|Cluster_NA|2018/01/01:0.0000027755,E6686-PCRF|MEX|ST_3|Cluster_NA|2018/01/01:0.0000027755):0.0047424848):0.0392982184,CEC-20-1515|MEX|ST_1|Cluster_NA|2020/09/24:0.0218077169):0.0111048829,CEC-22-8344|MEX|ST_1|Cluster_NA|2022/07/18:0.0449346636):0.0045475186,(MF456174|US|ST_NA|Cluster_NA|2012/01/01:0.0278559984,MH354582|US|ST_NA|Cluster_NA|2011/01/01:0.0309051292):0.0071359109):0.0000068841,(((((CEC-20-1905|MEX|ST_1|Cluster_NA|2020/11/03:0.0403415613,KEXV01037566|BR|ST_NA|Cluster_NA|2017/01/01:0.0311881600):0.0061086411,((((CEC-21-2842|MEX|ST_1|Cluster_NA|2021/03/03:0.0077380141,CEC-21-4632|MEX|ST_2|Cluster_NA|2021/08/20:0.0070591494):0.0015343172,(E1369-DMS|MEX|ST_3|Cluster_NA|2014/01/01:0.0021814414,E1482-AAMT|MEX|ST_3|Cluster_NA|2014/01/01:0.0019268614):0.0010006312):0.0025393555,((((E1473-JAPG|MEX|ST_3|Cluster_NA|2014/01/01:0.0010169382,E2832-JAM|MEX|ST_3|Cluster_NA|2016/01/01:0.0024240602):0.0060523836,(E5746-IHBP|MEX|ST_3|Cluster_NA|2017/01/01:0.0119175011,E7151-EEE|MEX|ST_3|Cluster_NA|2018/01/01:0.0038377451):0.0095600788):0.0009102232,E2106-SGAP|MEX|ST_3|Cluster_NA|2015/01/01:0.0021573368):0.0021563031,E5570-SJMC|MEX|ST_3|Cluster_NA|2017/01/01:0.0119539003):0.0064348931):0.0339782720,KEXV01039436|BR|ST_NA|Cluster_NA|2017/01/01:0.0526130052):0.0099673180):0.0043593751,(((KEXV01029584|BR|ST_NA|Cluster_NA|2015/01/01:0.0342754751,KEXV01036079|BR|ST_NA|Cluster_NA|2016/01/01:0.0198690814):0.0028132779,KEXV01036330|BR|ST_NA|Cluster_NA|2017/01/01:0.0428057623):0.0071259587,((KEXV01036011|BR|ST_NA|Cluster_NA|2016/01/01:0.0264567595,KEXV01036034|BR|ST_NA|Cluster_NA|2016/01/01:0.0322688470):0.0033711434,KEXV01036404|BR|ST_NA|Cluster_NA|2017/01/01:0.0480429371):0.0027659423):0.0145171674):0.0000078977,MF456452|US|ST_NA|Cluster_NA|2011/01/01:0.0242576094):0.0016519764,KEXV01031309|BR|ST_NA|Cluster_NA|2015/01/01:0.0212451657):0.0018046199):0.0014386605,((((((((((((CEC-19-0124|MEX|ST_1|Cluster_NA|2019/08/28:0.0165830326,(((CEC-22-8906|MEX|ST_1|Cluster_NA|2022/09/07:0.0000027755,CEC-22-8907|MEX|ST_2|Cluster_NA|2022/09/07:0.0022838944):0.0009416887,E6977-JMCG|MEX|ST_3|Cluster_NA|2018/01/01:0.0016642361):0.0029421644,E4297-HMR|MEX|ST_3|Cluster_NA|2017/01/01:0.0079637993):0.0066194507):0.0018304504,(CEC-21-5715|MEX|ST_2|Cluster_NA|2021/11/26:0.0000027755,CEC-22-6460|MEX|ST_1|Cluster_NA|2022/02/14:0.0007610478):0.0244641607):0.0016198755,((((CEC-20-1342|MEX|ST_1|Cluster_NA|2020/09/03:0.0131117373,E1558-BDRC|MEX|ST_1|Cluster_NA|2014/01/01:0.0039381773):0.0029879232,(CEC-21-4264|MEX|ST_2|Cluster_NA|2021/07/09:0.0173940391,(CEC-21-4430|MEX|ST_1|Cluster_NA|2021/08/02:0.0163805622,CEC-22-7794|MEX|ST_2|Cluster_NA|2022/06/02:0.0090889314):0.0021641558):0.0004411442):0.0000369606,CEC-21-4061|MEX|ST_1|Cluster_NA|2021/06/22:0.0155185953):0.0009684604,(E6077-RARJ|MEX|ST_3|Cluster_NA|2018/01/01:0.0060030085,E6172-AFSM|MEX|ST_3|Cluster_NA|2018/01/01:0.0142445369):0.0113940305):0.0009473145):0.0013997720,CEC-22-6859|MEX|ST_1|Cluster_NA|2022/03/18:0.0125227773):0.0009793204,(((CEC-21-2698|MEX|ST_1|Cluster_NA|2021/02/18:0.0200064176,(E5082-JASL|MEX|ST_3|Cluster_NA|2017/01/01:0.0000065826,E5083-OFGG|MEX|ST_3|Cluster_NA|2017/01/01:0.0132915951):0.0088430052):0.0049510611,E2136-RMJ|MEX|ST_1|Cluster_NA|2015/01/01:0.0081138773):0.0056238607,CEC-21-4178|MEX|ST_1|Cluster_NA|2021/07/02:0.0153176593):0.0000063404):0.0036979063,(CEC-22-9379|MEX|ST_1|Cluster_NA|2022/10/21:0.0302409345,MF457341|US|ST_NA|Cluster_NA|2013/01/01:0.0301900565):0.0030935070):0.0013059074,(((((((E0217-CCA|MEX|ST_1|Cluster_NA|2012/01/01:0.0020938805,E0222-SLG|MEX|ST_3|Cluster_NA|2012/01/01:0.0008079830):0.0029323985,E0218-JMM|MEX|ST_2|Cluster_NA|2012/01/01:0.0006059706):0.0008339519,E0221-GRSJ|MEX|ST_3|Cluster_NA|2012/01/01:0.0000027755):0.0000027755,(E1484-HHS|MEX|ST_3|Cluster_NA|2014/01/01:0.0024928597,E2370-JGVLF|MEX|ST_1|Cluster_NA|2015/01/01:0.0044031086):0.0048532879):0.0000027755,E0228-LCG|MEX|ST_3|Cluster_NA|2012/01/01:0.0000027755):0.0029048625,E0704-FAB|MEX|ST_1|Cluster_NA|2012/01/01:0.0060989578):0.0120122335,E1535-ARRH|MEX|ST_3|Cluster_NA|2014/01/01:0.0246417742):0.0006648033):0.0011611441,((CEC-22-7350|MEX|ST_1|Cluster_NA|2022/05/02:0.0161501207,E2784-FJMS|MEX|ST_1|Cluster_NA|2016/01/01:0.0040106118):0.0014403583,E6544-CEVS|MEX|ST_3|Cluster_NA|2018/01/01:0.0168661906):0.0033636696):0.0000065898,E1838-MR|MEX|ST_1|Cluster_NA|2015/01/01:0.0192444370):0.0033410452,((CEC-21-4544|MEX|ST_1|Cluster_NA|2021/08/12:0.0129810245,E7110-CBCM|MEX|ST_3|Cluster_NA|2018/01/01:0.0270270487):0.0068482014,(E0609-ALDP|MEX|ST_1|Cluster_NA|2012/01/01:0.0067327703,E3415-FTM|MEX|ST_3|Cluster_NA|2017/01/01:0.0254323914):0.0013637619):0.0018424640):0.0066672462,(MG942086|US|ST_NA|Cluster_NA|2011/01/01:0.0312634378,E0030-EAR|MEX|ST_3|Cluster_NA|2011/01/01:0.0286121609):0.0032542739):0.0030739430,((((CEC-19-0236|MEX|ST_2|Cluster_NA|2019/09/09:0.0023725694,((((CEC-22-8388|MEX|ST_1|Cluster_NA|2022/07/20:0.0000027755,CEC-22-8783|MEX|ST_1|Cluster_NA|2022/08/29:0.0000027755):0.0065884887,E4807-AMJO|MEX|ST_1|Cluster_NA|2017/01/01:0.0057978840):0.0000027755,E4808-YRSC|MEX|ST_1|Cluster_NA|2017/01/01:0.0000027755):0.0000027755,E3085-IOL|MEX|ST_1|Cluster_NA|2016/01/01:0.0009622564):0.0023982556):0.0134687656,((((CEC-20-1434|MEX|ST_2|Cluster_NA|2020/09/14:0.0000027755,(CEC-21-2590|MEX|ST_2|Cluster_NA|2021/02/08:0.0003616725,CEC-21-5361|MEX|ST_2|Cluster_NA|2021/10/26:0.0010998091):0.0000027755):0.0011192635,CEC-21-4580|MEX|ST_1|Cluster_NA|2021/08/16:0.0025112754):0.0069622130,CEC-21-5273|MEX|ST_2|Cluster_NA|2021/10/19:0.0058104269):0.0008293948,CEC-22-6353|MEX|ST_1|Cluster_NA|2022/02/02:0.0097565439):0.0029947765):0.0030081121,(((CEC-19-0489|MEX|ST_1|Cluster_NA|2019/10/09:0.0030305355,CEC-21-5451|MEX|ST_1|Cluster_NA|2021/11/04:0.0020010070):0.0193904957,CEC-21-4854|MEX|ST_1|Cluster_NA|2021/09/14:0.0229767665):0.0070869430,(CEC-21-2311|MEX|ST_1|Cluster_NA|2021/01/07:0.0115590280,CEC-21-4718|MEX|ST_1|Cluster_NA|2021/08/31:0.0180456045):0.0027096037):0.0070886986):0.0127827361,((CEC-20-1354|MEX|ST_1|Cluster_NA|2020/09/04:0.0126341482,CEC-22-8335|MEX|ST_1|Cluster_NA|2022/07/15:0.0161474033):0.0032948288,CEC-21-4328|MEX|ST_1|Cluster_NA|2021/07/15:0.0305906661):0.0123581146):0.0018491577):0.0091736183):0.0031170145,(((((((CEC-19-0469|MEX|ST_1|Cluster_NA|2019/10/07:0.0142372946,(CEC-21-4594|MEX|ST_1|Cluster_NA|2021/08/17:0.0076918273,CEC-21-5229|MEX|ST_1|Cluster_NA|2021/10/14:0.0023810114):0.0182388591):0.0222206838,E7319-EAMC|MEX|ST_3|Cluster_NA|2018/01/01:0.0306701204):0.0048508083,(KEXV01043238|BR|ST_NA|Cluster_NA|2016/01/01:0.0081225301,KEXV01044176|BR|ST_NA|Cluster_NA|2016/01/01:0.0211366349):0.0257158852):0.0017382781,(CEC-21-3879|MEX|ST_1|Cluster_NA|2021/06/04:0.0379464200,KEXV01035678|BR|ST_NA|Cluster_NA|2017/01/01:0.0312973977):0.0106761790):0.0008548940,(((CEC-20-1914|MEX|ST_1|Cluster_NA|2020/11/03:0.0007295577,E5388-AAC|MEX|ST_3|Cluster_NA|2017/01/01:0.0035166278):0.0427734346,KEXV01042399|BR|ST_NA|Cluster_NA|2017/01/01:0.0539204607):0.0085403700,KEXV01042460|BR|ST_NA|Cluster_NA|2017/01/01:0.0346626713):0.0038013703):0.0036027056,((KEXV01012085|BR|ST_NA|Cluster_NA|2015/01/01:0.0238570711,KEXV01035847|BR|ST_NA|Cluster_NA|2017/01/01:0.0271352092):0.0228335585,((KEXV01041095|BR|ST_NA|Cluster_NA|2016/01/01:0.0389594995,MH789603|US|ST_NA|Cluster_NA|2016/01/01:0.0300632385):0.0052648765,MF457335|US|ST_NA|Cluster_NA|2015/01/01:0.0371679156):0.0056255226):0.0000072811):0.0063551728,((((((CEC-19-0791|MEX|ST_1|Cluster_NA|2019/11/13:0.0028055006,(CEC-21-5497|MEX|ST_2|Cluster_NA|2021/11/09:0.0024260466,CEC-22-6383|MEX|ST_1|Cluster_NA|2022/02/08:0.0006025095):0.0019127679):0.0095158616,CEC-19-0792|MEX|ST_1|Cluster_NA|2019/11/13:0.0123159173):0.0139006375,CEC-19-0847|MEX|ST_2|Cluster_NA|2019/11/19:0.0342016213):0.0128842137,MF456899|US|ST_NA|Cluster_NA|2011/01/01:0.0163199588):0.0041652958,E1229-JRNR|MEX|ST_3|Cluster_NA|2013/01/01:0.0316178019):0.0041111589,((((CEC-20-1263|MEX|ST_1|Cluster_NA|2020/08/25:0.0199505763,(((CEC-21-3479|MEX|ST_1|Cluster_NA|2021/04/29:0.0000032905,CEC-21-3535|MEX|ST_1|Cluster_NA|2021/05/04:0.0032419370):0.0030202676,CEC-22-9631|MEX|ST_2|Cluster_NA|2022/11/22:0.0016222661):0.0007619441,CEC-22-9584|MEX|ST_1|Cluster_NA|2022/11/15:0.0078627498):0.0154447975):0.0098135040,MN971713|US|ST_NA|Cluster_NA|2017/01/01:0.0125154906):0.0255728751,KEXV01002747|BR|ST_NA|Cluster_NA|2015/01/01:0.0253991865):0.0069212657,((KJ598577|US|ST_NA|Cluster_NA|2012/01/01:0.0176047968,E6961-MAV|MEX|ST_3|Cluster_NA|2018/01/01:0.0188268169):0.0088989350,E3068-HSGN|MEX|ST_3|Cluster_NA|2016/01/01:0.0196201796):0.0222515520):0.0002868999):0.0002069901):0.0028352007):0.0006287230,((((KEXV01012289|BR|ST_NA|Cluster_NA|2014/01/01:0.0632206518,(KEXV01033475|BR|ST_NA|Cluster_NA|2017/01/01:0.0089245161,(KEXV01035832|BR|ST_NA|Cluster_NA|2017/01/01:0.0030722436,(KEXV01036506|BR|ST_NA|Cluster_NA|2016/01/01:0.0092827405,KEXV01037198|BR|ST_NA|Cluster_NA|2017/01/01:0.0106003457):0.0069750871):0.0038928410):0.0382677493):0.0112828295,MF457332|US|ST_NA|Cluster_NA|2013/01/01:0.0474664461):0.0064080442,(((KEXV01038265|BR|ST_NA|Cluster_NA|2016/01/01:0.0279124675,((KEXV01038383|BR|ST_NA|Cluster_NA|2016/01/01:0.0083562022,(KEXV01038635|BR|ST_NA|Cluster_NA|2016/01/01:0.0010017498,(KEXV01038991|BR|ST_NA|Cluster_NA|2016/01/01:0.0138526611,KEXV01039762|BR|ST_NA|Cluster_NA|2017/01/01:0.0041115091):0.0019346464):0.0000027755):0.0060667044,MZ475765|BR|ST_NA|Cluster_NA|2016/01/01:0.0220338744):0.0121424101):0.0221406672,E4266-RRG|MEX|ST_3|Cluster_NA|2017/01/01:0.0189231358):0.0037580953,(((MF456997|US|ST_NA|Cluster_NA|2011/01/01:0.0000027755,MF457038|US|ST_NA|Cluster_NA|2013/01/01:0.0010029486):0.0000027755,MF457225|US|ST_NA|Cluster_NA|2013/01/01:0.0029048055):0.0313484754,E2438-MIS|MEX|ST_3|Cluster_NA|2015/01/01:0.0243684308):0.0057599435):0.0000056389):0.0035910522,(((((KEXV01014501|BR|ST_NA|Cluster_NA|2014/01/01:0.0099472817,KEXV01045975|BR|ST_NA|Cluster_NA|2017/01/01:0.0179833083):0.0072366488,KEXV01033714|BR|ST_NA|Cluster_NA|2017/01/01:0.0618859283):0.0000078346,KEXV01039076|BR|ST_NA|Cluster_NA|2017/01/01:0.0131278991):0.0213889445,(MF457291|US|ST_NA|Cluster_NA|2011/01/01:0.0128797653,(MG942592|US|ST_NA|Cluster_NA|2012/01/01:0.0055990944,((MG942978|US|ST_NA|Cluster_NA|2014/01/01:0.0016616612,(MG943356|US|ST_NA|Cluster_NA|2015/01/01:0.0072848960,(MG943443|US|ST_NA|Cluster_NA|2015/01/01:0.0000027755,MG943630|US|ST_NA|Cluster_NA|2016/01/01:0.0015771124):0.0008425332):0.0008000478):0.0008618019,MN971703|US|ST_NA|Cluster_NA|2017/01/01:0.0000027755):0.0040970643):0.0220383693):0.0027338904):0.0030665029,KJ474421|PA|ST_NA|Cluster_NA|2012/01/01:0.0213988695):0.0013973631):0.0006684393):0.0006037250,((((((((CEC-19-0159|MEX|ST_1|Cluster_NA|2019/08/30:0.0022685365,CEC-22-9819|MEX|ST_1|Cluster_NA|2022/12/09:0.0106803365):0.0239036940,(((((CEC-19-0233|MEX|ST_2|Cluster_NA|2019/09/09:0.0074526877,CEC-19-0793|MEX|ST_1|Cluster_NA|2019/11/13:0.0083303009):0.0066479455,E0016-ACH|MEX|ST_3|Cluster_NA|2011/01/01:0.0008187889):0.0094746122,E3858-HMRS|MEX|ST_2|Cluster_NA|2017/01/01:0.0071417821):0.0022508921,(CEC-20-2086|MEX|ST_2|Cluster_NA|2020/11/23:0.0175868197,(((CEC-21-2360|MEX|ST_1|Cluster_NA|2021/01/13:0.0029204136,CEC-22-6361|MEX|ST_2|Cluster_NA|2022/02/02:0.0006562163):0.0000027755,CEC-22-6953|MEX|ST_1|Cluster_NA|2022/03/28:0.0022137421):0.0109414588,CEC-21-4719|MEX|ST_2|Cluster_NA|2021/08/31:0.0057269163):0.0035621519):0.0089526191):0.0043776588,E0103-PCB|MEX|ST_1|Cluster_NA|2011/01/01:0.0119388050):0.0059848134):0.0213543226,E3606-HDA|MEX|ST_3|Cluster_NA|2017/01/01:0.0154526910):0.0065214498,KJ680947|US|ST_NA|Cluster_NA|2012/01/01:0.0246248173):0.0023806617,((((((CEC-20-1484|MEX|ST_1|Cluster_NA|2020/09/21:0.0000027755,CEC-21-2873|MEX|ST_1|Cluster_NA|2021/03/05:0.0000027755):0.0003559863,CEC-21-3152|MEX|ST_1|Cluster_NA|2021/03/30:0.0000027755):0.0333059348,CEC-22-6447|MEX|ST_2|Cluster_NA|2022/02/11:0.0282065633):0.0092668802,(((E0131-MJM|MEX|ST_3|Cluster_NA|2011/01/01:0.0181532401,(E3698-RSR|MEX|ST_3|Cluster_NA|2017/01/01:0.0018766822,E3699-MAGM|MEX|ST_3|Cluster_NA|2017/01/01:0.0000027755):0.0239215451):0.0035850757,E4323-JABH|MEX|ST_3|Cluster_NA|2017/01/01:0.0252339884):0.0016506729,E0778-JASP|MEX|ST_3|Cluster_NA|2012/01/01:0.0173878649):0.0031634575):0.0000080599,((CEC-21-3568|MEX|ST_1|Cluster_NA|2021/05/07:0.0060063682,CEC-22-7555|MEX|ST_1|Cluster_NA|2022/05/17:0.0214493997):0.0187540733,E0343-JRM|MEX|ST_3|Cluster_NA|2012/01/01:0.0192211661):0.0026134503):0.0037733913,E0237-VVR|MEX|ST_3|Cluster_NA|2012/01/01:0.0258294306):0.0112205521):0.0007992082,((((CEC-21-5089|MEX|ST_2|Cluster_NA|2021/10/05:0.0302855088,KEXV01039266|BR|ST_NA|Cluster_NA|2017/01/01:0.0480046101):0.0101418374,KEXV01015981|BR|ST_NA|Cluster_NA|2015/01/01:0.0294944457):0.0047066862,(KEXV01044214|BR|ST_NA|Cluster_NA|2016/01/01:0.0366467131,E0592-BAZM|MEX|ST_1|Cluster_NA|2012/01/01:0.0216722925):0.0040982879):0.0037863900,(KEXV01045681|BR|ST_NA|Cluster_NA|2017/01/01:0.0344892327,(MG942941|US|ST_NA|Cluster_NA|2014/01/01:0.0008042931,MK115482|US|ST_NA|Cluster_NA|2016/01/01:0.0053554185):0.0223158393):0.0096802060):0.0025610368):0.0000027755,(KY190170|US|ST_NA|Cluster_NA|2011/01/01:0.0104882025,MG943601|US|ST_NA|Cluster_NA|2016/01/01:0.0229011006):0.0097890635):0.0012333424,(((((((KC470328|US|ST_NA|Cluster_NA|2011/01/01:0.0000027755,KC470347|US|ST_NA|Cluster_NA|2011/01/01:0.0000027755):0.0247296314,KEXV01044334|BR|ST_NA|Cluster_NA|2016/01/01:0.0472429960):0.0044180228,KEXV01034041|BR|ST_NA|Cluster_NA|2017/01/01:0.0421407734):0.0058890534,(KEXV01043798|BR|ST_NA|Cluster_NA|2016/01/01:0.0308570585,MH354406|US|ST_NA|Cluster_NA|2011/01/01:0.0179977926):0.0052395926):0.0024753147,((KEXV01037103|BR|ST_NA|Cluster_NA|2017/01/01:0.0251361746,KEXV01038456|BR|ST_NA|Cluster_NA|2016/01/01:0.0696368558):0.0026378657,((E2466-MGRP|MEX|ST_3|Cluster_NA|2015/01/01:0.0029347449,E2659-ABR|MEX|ST_3|Cluster_NA|2015/01/01:0.0060855881):0.0260739698,E2647-JAPC|MEX|ST_3|Cluster_NA|2015/01/01:0.0260657153):0.0173682774):0.0029022407):0.0014970354,(((KEXV01014576|BR|ST_NA|Cluster_NA|2014/01/01:0.0439500975,MN971705|US|ST_NA|Cluster_NA|2017/01/01:0.0235977062):0.0029047491,((KEXV01016080|BR|ST_NA|Cluster_NA|2015/01/01:0.0242389420,KEXV01029813|BR|ST_NA|Cluster_NA|2015/01/01:0.0275986933):0.0046907972,((KEXV01029285|BR|ST_NA|Cluster_NA|2015/01/01:0.0288904109,MN528348|BR|ST_NA|Cluster_NA|2018/01/01:0.0235908642):0.0418156988,KEXV01038095|BR|ST_NA|Cluster_NA|2017/01/01:0.0627836262):0.0125934002):0.0023599200):0.0051441614,E1952-SAG|MEX|ST_3|Cluster_NA|2015/01/01:0.0328585973):0.0002903107):0.0031853076,(((((((KEXV01004762|BR|ST_NA|Cluster_NA|2014/01/01:0.0173495023,KEXV01036033|BR|ST_NA|Cluster_NA|2016/01/01:0.0334642580):0.0192617116,(KEXV01014596|BR|ST_NA|Cluster_NA|2014/01/01:0.0382019721,KEXV01036147|BR|ST_NA|Cluster_NA|2016/01/01:0.0228430782):0.0101598296):0.0158032566,KEXV01037634|BR|ST_NA|Cluster_NA|2016/01/01:0.0284277755):0.0000058056,((KEXV01008816|BR|ST_NA|Cluster_NA|2015/01/01:0.0391867035,(KEXV01038446|BR|ST_NA|Cluster_NA|2016/01/01:0.0262271382,KEXV01038949|BR|ST_NA|Cluster_NA|2016/01/01:0.0366674440):0.0060804004):0.0127281005,((KEXV01040235|BR|ST_NA|Cluster_NA|2016/01/01:0.0164945903,KEXV01041797|BR|ST_NA|Cluster_NA|2017/01/01:0.0211779995):0.0020752545,KEXV01041603|BR|ST_NA|Cluster_NA|2017/01/01:0.0252603797):0.0189958659):0.0049420954):0.0000075892,(((((KEXV01006897|BR|ST_NA|Cluster_NA|2014/01/01:0.0130724784,((KEXV01007092|BR|ST_NA|Cluster_NA|2014/01/01:0.0051458985,KEXV01035039|BR|ST_NA|Cluster_NA|2017/01/01:0.0029808632):0.0057720445,KEXV01007100|BR|ST_NA|Cluster_NA|2014/01/01:0.0120088468):0.0058809123):0.0036521124,G-1074|GUA|ST_NA|Cluster_NA|2013/01/01:0.0126065971):0.0127474185,KEXV01006900|BR|ST_NA|Cluster_NA|2014/01/01:0.0142467778):0.0034511820,KEXV01007082|BR|ST_NA|Cluster_NA|2014/01/01:0.0258363818):0.0133698770,MH354645|US|ST_NA|Cluster_NA|2014/01/01:0.0174771081):0.0035465094):0.0038461333,((KEXV01015321|BR|ST_NA|Cluster_NA|2014/01/01:0.0195169402,KEXV01043047|BR|ST_NA|Cluster_NA|2016/01/01:0.0244186306):0.0332672063,KEXV01040179|BR|ST_NA|Cluster_NA|2017/01/01:0.0275969260):0.0065433002):0.0030143412,(KEXV01043076|BR|ST_NA|Cluster_NA|2016/01/01:0.0144882883,E0845-JLOM|MEX|ST_3|Cluster_NA|2013/01/01:0.0092591875):0.0056971083):0.0000056389):0.0000055676):0.0000082047):0.0007553963):0.0000065826,((((((((((((CEC-19-0229|MEX|ST_1|Cluster_NA|2019/09/09:0.0089521399,((E4094-JAMM|MEX|ST_3|Cluster_NA|2017/01/01:0.0000027755,E4096-LEMG|MEX|ST_3|Cluster_NA|2017/01/01:0.0128289956):0.0000065826,E5189-CAMC|MEX|ST_3|Cluster_NA|2017/01/01:0.0009716247):0.0000064933):0.0031804547,E4097-JMMC|MEX|ST_3|Cluster_NA|2017/01/01:0.0098165577):0.0123681807,CEC-19-0859|MEX|ST_1|Cluster_NA|2019/11/20:0.0327490057):0.0028812467,((((CEC-21-4426|MEX|ST_1|Cluster_NA|2021/08/02:0.0062234653,((CEC-22-6937|MEX|ST_1|Cluster_NA|2022/03/25:0.0000027755,CEC-22-6944|MEX|ST_1|Cluster_NA|2022/03/25:0.0007915496):0.0026253165,(CEC-22-9041|MEX|ST_2|Cluster_NA|2022/09/22:0.0043419310,CEC-22-9606|MEX|ST_1|Cluster_NA|2022/11/16:0.0060401985):0.0013018592):0.0002201987):0.0125866350,E6794-ESP|MEX|ST_3|Cluster_NA|2018/01/01:0.0067133561):0.0081242811,(E2857-CAPJ|MEX|ST_3|Cluster_NA|2016/01/01:0.0038784626,E4985-MACT|MEX|ST_3|Cluster_NA|2017/01/01:0.0017697572):0.0063780114):0.0030534737,E2124-FGA|MEX|ST_3|Cluster_NA|2015/01/01:0.0062838032):0.0061945145):0.0012402665,(((CEC-22-9618|MEX|ST_1|Cluster_NA|2022/11/17:0.0078881796,E3948-DEZA|MEX|ST_3|Cluster_NA|2017/01/01:0.0043349972):0.0119716445,E1223-AYMV|MEX|ST_3|Cluster_NA|2013/01/01:0.0040554727):0.0125299578,E7195-JCHR|MEX|ST_3|Cluster_NA|2018/01/01:0.0429995347):0.0035181724):0.0000065826,E5956-JCRS|MEX|ST_3|Cluster_NA|2018/01/01:0.0150023411):0.0044878925,((((((CEC-21-2500|MEX|ST_2|Cluster_NA|2021/01/28:0.0132530596,E6157-ALL|MEX|ST_3|Cluster_NA|2018/01/01:0.0019773144):0.0015660559,(E3918-GYVR|MEX|ST_3|Cluster_NA|2017/01/01:0.0066918798,(E4678-ARS|MEX|ST_3|Cluster_NA|2017/01/01:0.0018848230,E7261-BAV|MEX|ST_3|Cluster_NA|2018/01/01:0.0086774494):0.0019256909):0.0000057129):0.0000082645,E1415-ASA|MEX|ST_3|Cluster_NA|2014/01/01:0.0037602376):0.0005965856,E0581-HVM|MEX|ST_3|Cluster_NA|2012/01/01:0.0007230736):0.0007077030,(((CEC-21-3505|MEX|ST_2|Cluster_NA|2021/04/30:0.0138800240,E4760-EAP|MEX|ST_3|Cluster_NA|2017/01/01:0.0000027755):0.0008675551,H-0591-MFG|HON|ST_NA|Cluster_NA|2014/01/01:0.0067204192):0.0013720984,((E2586-TMA|MEX|ST_3|Cluster_NA|2015/01/01:0.0043735699,((E3102-JSHO|MEX|ST_3|Cluster_NA|2016/01/01:0.0009507515,E7368-CEVR|MEX|ST_3|Cluster_NA|2018/01/01:0.0019024358):0.0009621376,E3280-JAEJ|MEX|ST_3|Cluster_NA|2017/01/01:0.0076507802):0.0009385652):0.0007595737,E7258-ISM|MEX|ST_3|Cluster_NA|2018/01/01:0.0067909143):0.0007333473):0.0000068621):0.0000027755,E3531-HMP|MEX|ST_3|Cluster_NA|2017/01/01:0.0037965083):0.0067917673):0.0027866243,E2171-NWC|MEX|ST_3|Cluster_NA|2015/01/01:0.0071841341):0.0149173057,E0811-JDP|MEX|ST_3|Cluster_NA|2013/01/01:0.0076853598):0.0119873936,(KEXV01008540|BR|ST_NA|Cluster_NA|2015/01/01:0.0230718737,(KEXV01035062|BR|ST_NA|Cluster_NA|2017/01/01:0.0334106136,MH355132|US|ST_NA|Cluster_NA|2015/01/01:0.0258529309):0.0043476395):0.0048421186):0.0029983020,((KEXV01008709|BR|ST_NA|Cluster_NA|2015/01/01:0.0183778042,G-0139|GUA|ST_NA|Cluster_NA|2011/01/01:0.0196747341):0.0039295815,MG171201|US|ST_NA|Cluster_NA|2013/01/01:0.0207332401):0.0016795866):0.0019237875,((((CEC-21-4726|MEX|ST_1|Cluster_NA|2021/09/01:0.0418177915,(KEXV01032344|BR|ST_NA|Cluster_NA|2016/01/01:0.0265208486,KEXV01032657|BR|ST_NA|Cluster_NA|2017/01/01:0.0373230264):0.0176379102):0.0000056302,MG942875|US|ST_NA|Cluster_NA|2013/01/01:0.0384317634):0.0063336389,(KY190182|US|ST_NA|Cluster_NA|2012/01/01:0.0136870415,MK922671|US|ST_NA|Cluster_NA|2018/01/01:0.0160129329):0.0119168235):0.0017692398,((KEXV01035177|BR|ST_NA|Cluster_NA|2017/01/01:0.0230351046,(KEXV01039184|BR|ST_NA|Cluster_NA|2017/01/01:0.0360955967,MH897918|US|ST_NA|Cluster_NA|2013/01/01:0.0344703876):0.0041244384):0.0014941275,KEXV01036024|BR|ST_NA|Cluster_NA|2016/01/01:0.0320083557):0.0043425251):0.0033911293):0.0002936528):0.0003624023,(((((((((((((((((((CEC-19-0412|MEX|ST_1|Cluster_NA|2019/10/02:0.0000027755,CEC-22-8005|MEX|ST_1|Cluster_NA|2022/06/20:0.0042632912):0.0070455244,(CEC-21-2581|MEX|ST_1|Cluster_NA|2021/02/05:0.0000027755,CEC-22-9380|MEX|ST_1|Cluster_NA|2022/10/24:0.0024765991):0.0040749737):0.0046734941,(CEC-21-4837|MEX|ST_1|Cluster_NA|2021/09/13:0.0064756117,CEC-21-5894|MEX|ST_1|Cluster_NA|2021/12/10:0.0132466211):0.0027729055):0.0049769884,CEC-21-2455|MEX|ST_1|Cluster_NA|2021/01/22:0.0054714663):0.0026357365,CEC-21-3786|MEX|ST_1|Cluster_NA|2021/05/25:0.0052971892):0.0196586712,((CEC-20-1109|MEX|ST_1|Cluster_NA|2020/08/10:0.0042839267,(E4854-FBS|MEX|ST_1|Cluster_NA|2017/01/01:0.0000027755,E5584-LESQ|MEX|ST_3|Cluster_NA|2017/01/01:0.0028459190):0.0029124727):0.0009067208,(((CEC-21-3236|MEX|ST_2|Cluster_NA|2021/04/09:0.0007217381,(CEC-22-7841|MEX|ST_2|Cluster_NA|2022/06/06:0.0028717711,CEC-22-8480|MEX|ST_1|Cluster_NA|2022/08/04:0.0021782289):0.0003280033):0.0003562760,(CEC-21-3283|MEX|ST_1|Cluster_NA|2021/04/13:0.0000027755,CEC-21-4849|MEX|ST_1|Cluster_NA|2021/09/14:0.0007226884):0.0000061898):0.0000027755,CEC-22-6593|MEX|ST_2|Cluster_NA|2022/02/24:0.0028502803):0.0050881129):0.0215717578):0.0123756979,CEC-20-2281|MEX|ST_2|Cluster_NA|2020/12/14:0.0291930243):0.0029034708,(CEC-22-8931|MEX|ST_1|Cluster_NA|2022/09/08:0.0002375519,CEC-22-8933|MEX|ST_1|Cluster_NA|2022/09/08:0.0072533215):0.0349582512):0.0020820172,CEC-21-4097|MEX|ST_1|Cluster_NA|2021/06/24:0.0409234999):0.0012955655,E5703-YACC|MEX|ST_1|Cluster_NA|2017/01/01:0.0506213085):0.0055869327,(((((((((((((CEC-19-0717|MEX|ST_1|Cluster_NA|2019/11/01:0.0154802104,CEC-22-9278|MEX|ST_2|Cluster_NA|2022/10/12:0.0062756549):0.0008245047,(CEC-21-5311|MEX|ST_1|Cluster_NA|2021/10/21:0.0025165841,CEC-22-8427|MEX|ST_1|Cluster_NA|2022/08/01:0.0036187186):0.0016223235):0.0005176836,(CEC-22-9297|MEX|ST_1|Cluster_NA|2022/10/13:0.0014659030,E4721-MDEM|MEX|ST_1|Cluster_NA|2017/01/01:0.0000027755):0.0000070963):0.0018130732,(CEC-21-4856|MEX|ST_2|Cluster_NA|2021/09/14:0.0022204659,CEC-22-7149|MEX|ST_1|Cluster_NA|2022/04/12:0.0014208002):0.0021855878):0.0003484588,(CEC-22-8382|MEX|ST_1|Cluster_NA|2022/07/20:0.0041130882,E5016-JCTC|MEX|ST_1|Cluster_NA|2017/01/01:0.0024099227):0.0187855530):0.0026644431,CEC-22-7544|MEX|ST_1|Cluster_NA|2022/05/17:0.0088400057):0.0096304710,(E4639-TAP|MEX|ST_1|Cluster_NA|2017/01/01:0.0066989749,E4797-AHM|MEX|ST_1|Cluster_NA|2017/01/01:0.0069356045):0.0051375155):0.0031919605,(CEC-21-3987|MEX|ST_1|Cluster_NA|2021/06/15:0.0106497078,CEC-22-7198|MEX|ST_1|Cluster_NA|2022/04/19:0.0116602520):0.0098354412):0.0021567191,(CEC-21-4956|MEX|ST_1|Cluster_NA|2021/09/23:0.0208413090,CEC-22-6425|MEX|ST_2|Cluster_NA|2022/02/10:0.0216096533):0.0035229935):0.0000061243,(CEC-20-1184|MEX|ST_1|Cluster_NA|2020/08/18:0.0274949532,((CEC-21-2454|MEX|ST_2|Cluster_NA|2021/01/22:0.0000065826,CEC-21-2466|MEX|ST_1|Cluster_NA|2021/01/25:0.0014726539):0.0226186617,CEC-21-2742|MEX|ST_1|Cluster_NA|2021/02/23:0.0213132661):0.0042361807):0.0029804134):0.0022880262,E1878-MAAS|MEX|ST_1|Cluster_NA|2015/01/01:0.0142002012):0.0009141786,((CEC-21-5176|MEX|ST_2|Cluster_NA|2021/10/11:0.0032877892,CEC-22-8926|MEX|ST_1|Cluster_NA|2022/09/08:0.0033952242):0.0032393427,CEC-22-6426|MEX|ST_1|Cluster_NA|2022/02/10:0.0141873991):0.0165225701):0.0058407739,CEC-19-0803|MEX|ST_1|Cluster_NA|2019/11/13:0.0312211232):0.0118879427):0.0062639260,((((KEXV01014761|BR|ST_NA|Cluster_NA|2014/01/01:0.0336889437,KJ598596|US|ST_NA|Cluster_NA|2012/01/01:0.0461286648):0.0029661552,((KJ598582|US|ST_NA|Cluster_NA|2012/01/01:0.0274037610,((MF455519|US|ST_NA|Cluster_NA|2012/01/01:0.0211143669,(MG942350|US|ST_NA|Cluster_NA|2012/01/01:0.0042976884,MG942759|US|ST_NA|Cluster_NA|2013/01/01:0.0062994777):0.0099047142):0.0040542611,((MF456238|US|ST_NA|Cluster_NA|2012/01/01:0.0246781991,MH353194|US|ST_NA|Cluster_NA|2013/01/01:0.0182234170):0.0007441732,((MH355083|US|ST_NA|Cluster_NA|2015/01/01:0.0009480596,MH355250|US|ST_NA|Cluster_NA|2014/01/01:0.0008413492):0.0110776154,MK922940|US|ST_NA|Cluster_NA|2018/01/01:0.0241480990):0.0017402184):0.0063137251):0.0079828990):0.0042658561,MK922826|US|ST_NA|Cluster_NA|2018/01/01:0.0296872713):0.0073366194):0.0034297751,E7054-JCPE|MEX|ST_3|Cluster_NA|2018/01/01:0.0317712568):0.0036437311,((KY190209|US|ST_NA|Cluster_NA|2014/01/01:0.0355470704,MH354085|US|ST_NA|Cluster_NA|2012/01/01:0.0352794263):0.0101354995,(MG943157|US|ST_NA|Cluster_NA|2014/01/01:0.0216395844,E3409-VGMC|MEX|ST_3|Cluster_NA|2017/01/01:0.0339053609):0.0000080205):0.0023469305):0.0002420790):0.0005853150,(((KEXV01015893|BR|ST_NA|Cluster_NA|2015/01/01:0.0307305428,(KEXV01032105|BR|ST_NA|Cluster_NA|2016/01/01:0.0120704698,KEXV01038364|BR|ST_NA|Cluster_NA|2016/01/01:0.0156265227):0.0133476374):0.0027856122,(KEXV01034585|BR|ST_NA|Cluster_NA|2016/01/01:0.0233119570,KEXV01035204|BR|ST_NA|Cluster_NA|2017/01/01:0.0105242646):0.0071808866):0.0023811845,((((((KEXV01031078|BR|ST_NA|Cluster_NA|2015/01/01:0.0223725679,KEXV01031198|BR|ST_NA|Cluster_NA|2015/01/01:0.0208523187):0.0023612730,KEXV01042573|BR|ST_NA|Cluster_NA|2017/01/01:0.0106245890):0.0070546255,KEXV01037721|BR|ST_NA|Cluster_NA|2016/01/01:0.0139942594):0.0168296013,(KEXV01036547|BR|ST_NA|Cluster_NA|2016/01/01:0.0450657307,KEXV01046225|BR|ST_NA|Cluster_NA|2017/01/01:0.0399332332):0.0137577012):0.0020779624,(KEXV01032656|BR|ST_NA|Cluster_NA|2017/01/01:0.0226702683,(KEXV01036690|BR|ST_NA|Cluster_NA|2016/01/01:0.0197599392,KEXV01037060|BR|ST_NA|Cluster_NA|2016/01/01:0.0083743036):0.0031076650):0.0180010771):0.0031748306,MG942513|US|ST_NA|Cluster_NA|2012/01/01:0.0191397939):0.0015444897):0.0046028296):0.0017357558,((KEXV01031431|BR|ST_NA|Cluster_NA|2016/01/01:0.0243682451,KEXV01039295|BR|ST_NA|Cluster_NA|2017/01/01:0.0412058817):0.0070399224,MN528247|BR|ST_NA|Cluster_NA|2016/01/01:0.0311664952):0.0084279776):0.0000081554,(((((((((CEC-19-0549|MEX|ST_2|Cluster_NA|2019/10/14:0.0199886957,CEC-21-2669|MEX|ST_1|Cluster_NA|2021/02/15:0.0120426959):0.0037057483,CEC-20-1314|MEX|ST_2|Cluster_NA|2020/08/31:0.0118892468):0.0177181517,((E0793-AGS|MEX|ST_3|Cluster_NA|2013/01/01:0.0125124671,E6016-JMSA|MEX|ST_3|Cluster_NA|2018/01/01:0.0221462358):0.0019751128,E4998-FRM|MEX|ST_3|Cluster_NA|2017/01/01:0.0204810514):0.0018935970):0.0147248655,(((KEXV01036579|BR|ST_NA|Cluster_NA|2017/01/01:0.0432257810,N-267-LEGM|NIC|ST_NA|Cluster_NA|2014/01/01:0.0532475802):0.0022224661,(((N-023-FLVG|NIC|ST_NA|Cluster_NA|2012/01/01:0.0094296260,N-346-EADD|NIC|ST_NA|Cluster_NA|2015/01/01:0.0163226962):0.0041548275,(N-102-JAME|NIC|ST_NA|Cluster_NA|2012/01/01:0.0100515160,N-293-MKNZ|NIC|ST_NA|Cluster_NA|2015/01/01:0.0090865636):0.0048934437):0.0148901479,N-405-MJMM|NIC|ST_NA|Cluster_NA|2016/01/01:0.0254168107):0.0101149225):0.0040575665,(MG942407|US|ST_NA|Cluster_NA|2012/01/01:0.0085033061,MK922772|US|ST_NA|Cluster_NA|2018/01/01:0.0126456853):0.0228818829):0.0023283071):0.0011614342,(MF456727|US|ST_NA|Cluster_NA|2012/01/01:0.0324115168,MH354700|US|ST_NA|Cluster_NA|2012/01/01:0.0230451294):0.0028615069):0.0031101761,(CEC-21-2446|MEX|ST_1|Cluster_NA|2021/01/20:0.0476993384,(MG943286|US|ST_NA|Cluster_NA|2015/01/01:0.0000027755,MG943306|US|ST_NA|Cluster_NA|2015/01/01:0.0000027755):0.0300284881):0.0052252663):0.0028391566,((((CEC-19-0653|MEX|ST_1|Cluster_NA|2019/10/23:0.0222510795,MF455776|US|ST_NA|Cluster_NA|2011/01/01:0.0279184927):0.0054513348,((KEXV01035152|BR|ST_NA|Cluster_NA|2017/01/01:0.0296698258,KY190178|US|ST_NA|Cluster_NA|2011/01/01:0.0225708640):0.0084356659,(KU190619|CA|ST_NA|Cluster_NA|2012/01/01:0.0198845050,E3148-LEM|MEX|ST_3|Cluster_NA|2016/01/01:0.0433577731):0.0082092339):0.0012312538):0.0039267690,(MF455709|US|ST_NA|Cluster_NA|2011/01/01:0.0106078141,OR736930|US|ST_NA|Cluster_NA|2015/01/01:0.0219300659):0.0030411186):0.0008331746,(MF457360|US|ST_NA|Cluster_NA|2013/01/01:0.0324786741,MH355197|US|ST_NA|Cluster_NA|2014/01/01:0.0214717959):0.0020451177):0.0019040282):0.0009245264,((((((CEC-20-1107|MEX|ST_2|Cluster_NA|2020/08/10:0.0087844432,(CEC-21-2757|MEX|ST_2|Cluster_NA|2021/02/24:0.0045965412,CEC-22-8647|MEX|ST_1|Cluster_NA|2022/08/17:0.0032831808):0.0051211921):0.0136403283,CEC-22-7973|MEX|ST_1|Cluster_NA|2022/06/15:0.0339391998):0.0140687551,(MF457329|US|ST_NA|Cluster_NA|2015/01/01:0.0000027755,MF457345|US|ST_NA|Cluster_NA|2015/01/01:0.0000027755):0.0214840456):0.0019796390,((KEXV01033915|BR|ST_NA|Cluster_NA|2016/01/01:0.0033732799,KEXV01034000|BR|ST_NA|Cluster_NA|2017/01/01:0.0261851606):0.0173300023,(E3358-ARS|MEX|ST_3|Cluster_NA|2017/01/01:0.0235486741,E6785-SRP|MEX|ST_3|Cluster_NA|2018/01/01:0.0130164181):0.0284360930):0.0019316233):0.0033478267,(((KEXV01031723|BR|ST_NA|Cluster_NA|2017/01/01:0.0138200737,KEXV01031842|BR|ST_NA|Cluster_NA|2017/01/01:0.0396095883):0.0089918125,(KEXV01034882|BR|ST_NA|Cluster_NA|2016/01/01:0.0276692030,(KEXV01039829|BR|ST_NA|Cluster_NA|2017/01/01:0.0324990805,KEXV01046538|BR|ST_NA|Cluster_NA|2017/01/01:0.0227595006):0.0055195218):0.0000066305):0.0046697842,(KEXV01044582|BR|ST_NA|Cluster_NA|2016/01/01:0.0191128611,KEXV01045711|BR|ST_NA|Cluster_NA|2017/01/01:0.0165706406):0.0054856353):0.0028463427):0.0035038352,((((((((CEC-21-4082|MEX|ST_2|Cluster_NA|2021/06/23:0.0035597384,CEC-21-4083|MEX|ST_2|Cluster_NA|2021/06/23:0.0032088801):0.0030793460,CEC-22-8386|MEX|ST_1|Cluster_NA|2022/07/20:0.0063547218):0.0004566046,CEC-21-4965|MEX|ST_1|Cluster_NA|2021/09/24:0.0039127088):0.0106245023,E7395-ARL|MEX|ST_3|Cluster_NA|2018/01/01:0.0175179168):0.0014442150,E3410-MAJVH|MEX|ST_3|Cluster_NA|2017/01/01:0.0104935498):0.0185223799,KEXV01044396|BR|ST_NA|Cluster_NA|2016/01/01:0.0206681601):0.0041084025,((E0551-FAKS|MEX|ST_3|Cluster_NA|2012/01/01:0.0046498774,E0562-CRB|MEX|ST_3|Cluster_NA|2012/01/01:0.0105827466):0.0140789462,(E1114-IAHJ|MEX|ST_3|Cluster_NA|2013/01/01:0.0022084368,E1172-TGP|MEX|ST_3|Cluster_NA|2013/01/01:0.0075297675):0.0170288243):0.0050425718):0.0061770192,(((((KEXV01045189|BR|ST_NA|Cluster_NA|2017/01/01:0.0269847501,MK922769|US|ST_NA|Cluster_NA|2018/01/01:0.0371891604):0.0077075881,MK580263|US|ST_NA|Cluster_NA|2017/01/01:0.0381438252):0.0020892115,MF455759|US|ST_NA|Cluster_NA|2015/01/01:0.0210415077):0.0022599958,(E0767-FJPV|MEX|ST_3|Cluster_NA|2012/01/01:0.0288521402,E6641-JERE|MEX|ST_3|Cluster_NA|2018/01/01:0.0146753986):0.0025967738):0.0041287675,((MF455611|US|ST_NA|Cluster_NA|2011/01/01:0.0142229134,MF455683|US|ST_NA|Cluster_NA|2011/01/01:0.0046794816):0.0136628577,MF456549|US|ST_NA|Cluster_NA|2011/01/01:0.0064770603):0.0096437628):0.0031113925):0.0000070963):0.0016778410):0.0003516474,((((CEC-20-1614|MEX|ST_1|Cluster_NA|2020/10/05:0.0363575941,KY034889|US|ST_NA|Cluster_NA|2012/01/01:0.0361971735):0.0033189182,(((E5126-LIVG|MEX|ST_3|Cluster_NA|2017/01/01:0.0229306902,E6517-MME|MEX|ST_3|Cluster_NA|2018/01/01:0.0113798020):0.0075114549,G-1762|GUA|ST_NA|Cluster_NA|2016/01/01:0.0210035877):0.0141589933,E6630-BIDM|MEX|ST_3|Cluster_NA|2018/01/01:0.0232394080):0.0043002337):0.0097204101,((((CEC-22-7058|MEX|ST_1|Cluster_NA|2022/04/04:0.0312897227,KEXV01036870|BR|ST_NA|Cluster_NA|2016/01/01:0.0467917512):0.0140859815,((((KEXV01008874|BR|ST_NA|Cluster_NA|2015/01/01:0.0062317358,KEXV01033628|BR|ST_NA|Cluster_NA|2016/01/01:0.0161896587):0.0034633627,KEXV01015345|BR|ST_NA|Cluster_NA|2014/01/01:0.0411165834):0.0029166235,KEXV01043700|BR|ST_NA|Cluster_NA|2016/01/01:0.0397337844):0.0107990488,KEXV01043046|BR|ST_NA|Cluster_NA|2016/01/01:0.0211052472):0.0032287448):0.0009040751,(KJ680968|US|ST_NA|Cluster_NA|2013/01/01:0.0428539703,KY037667|US|ST_NA|Cluster_NA|2012/01/01:0.0209282525):0.0039887350):0.0007912082,(((MG943696|US|ST_NA|Cluster_NA|2016/01/01:0.0057602285,E2210-EAMT|MEX|ST_3|Cluster_NA|2015/01/01:0.0000068416):0.0188147759,E4451-YEPP|MEX|ST_3|Cluster_NA|2017/01/01:0.0116858477):0.0190791508,(E3145-PLMM|MEX|ST_3|Cluster_NA|2016/01/01:0.0317341179,E3888-JNLC|MEX|ST_3|Cluster_NA|2017/01/01:0.0380959372):0.0007139532):0.0081382983):0.0025857321):0.0000056580,((((((((((CEC-21-4352|MEX|ST_2|Cluster_NA|2021/07/19:0.0040601916,E2441-EOM|MEX|ST_3|Cluster_NA|2015/01/01:0.0031705863):0.0072372668,((E1746-CTL|MEX|ST_3|Cluster_NA|2014/01/01:0.0029409819,E1754-OGPH|MEX|ST_3|Cluster_NA|2014/01/01:0.0022017602):0.0009690330,E2267-JJCL|MEX|ST_3|Cluster_NA|2015/01/01:0.0074539668):0.0015082234):0.0023623291,E0770-JAHB|MEX|ST_3|Cluster_NA|2012/01/01:0.0008201984):0.0012688092,E1510-ELP|MEX|ST_3|Cluster_NA|2014/01/01:0.0092695478):0.0007500245,E5213-SIBP|MEX|ST_3|Cluster_NA|2017/01/01:0.0107126839):0.0013782826,E1502-AML|MEX|ST_3|Cluster_NA|2014/01/01:0.0127838616):0.0029927801,(E6859-JAAP|MEX|ST_3|Cluster_NA|2018/01/01:0.0059274844,E7267-LAMC|MEX|ST_3|Cluster_NA|2018/01/01:0.0019326060):0.0075003359):0.0000060943,(E1026-MAOS|MEX|ST_3|Cluster_NA|2013/01/01:0.0232188770,E2377-EVF|MEX|ST_3|Cluster_NA|2015/01/01:0.0252304180):0.0098386314):0.0069241079,((E0577-IJA|MEX|ST_3|Cluster_NA|2012/01/01:0.0127345512,(E0582-AIH|MEX|ST_1|Cluster_NA|2012/01/01:0.0058331679,(((E4564-JGGL|MEX|ST_3|Cluster_NA|2017/01/01:0.0009470830,E4565-JLGL|MEX|ST_3|Cluster_NA|2017/01/01:0.0000027755):0.0096418319,E6791-REGG|MEX|ST_3|Cluster_NA|2018/01/01:0.0164799920):0.0044113311,E6182-SSC|MEX|ST_3|Cluster_NA|2018/01/01:0.0105074334):0.0052031074):0.0000027755):0.0073156034,E0579-FSS|MEX|ST_3|Cluster_NA|2012/01/01:0.0078010148):0.0059697739):0.0030669195,E0356-JGV|MEX|ST_3|Cluster_NA|2012/01/01:0.0105774809):0.0176411384):0.0018784430):0.0000077735):0.0000058153,(((((((((((((((CEC-19-0447|MEX|ST_2|Cluster_NA|2019/10/04:0.0011758130,CEC-20-1798|MEX|ST_1|Cluster_NA|2020/10/22:0.0021606844):0.0041548476,CEC-22-5984|MEX|ST_2|Cluster_NA|2022/01/04:0.0061545748):0.0035473040,CEC-22-9695|MEX|ST_1|Cluster_NA|2022/11/28:0.0168224066):0.0025860976,(CEC-20-1806|MEX|ST_2|Cluster_NA|2020/10/21:0.0142213236,CEC-22-9028|MEX|ST_2|Cluster_NA|2022/09/21:0.0123675658):0.0010037319):0.0021522498,CEC-21-4686|MEX|ST_1|Cluster_NA|2021/08/26:0.0067893329):0.0000065826,E2430-OEBG|MEX|ST_3|Cluster_NA|2015/01/01:0.0055642483):0.0292996665,KEXV01043931|BR|ST_NA|Cluster_NA|2016/01/01:0.0509243495):0.0058326512,((CEC-20-1245|MEX|ST_1|Cluster_NA|2020/08/24:0.0077251504,CEC-21-2444|MEX|ST_1|Cluster_NA|2021/01/20:0.0031630284):0.0214879328,CEC-20-2014|MEX|ST_1|Cluster_NA|2020/11/13:0.0242230890):0.0115789033):0.0082048320,(KX830402|US|ST_NA|Cluster_NA|2014/01/01:0.0230094204,MG942950|US|ST_NA|Cluster_NA|2014/01/01:0.0353232949):0.0097878147):0.0022049407,((KEXV01009058|BR|ST_NA|Cluster_NA|2015/01/01:0.0380248514,MK580266|US|ST_NA|Cluster_NA|2017/01/01:0.0364752066):0.0060475838,(KEXV01029907|BR|ST_NA|Cluster_NA|2015/01/01:0.0126135257,KEXV01046018|BR|ST_NA|Cluster_NA|2017/01/01:0.0220492991):0.0314884944):0.0057492946):0.0000074856,(((KEXV01031815|BR|ST_NA|Cluster_NA|2017/01/01:0.0363105922,KEXV01039417|BR|ST_NA|Cluster_NA|2017/01/01:0.0410794856):0.0104611858,(KEXV01035076|BR|ST_NA|Cluster_NA|2017/01/01:0.0315466309,KEXV01039544|BR|ST_NA|Cluster_NA|2017/01/01:0.0119106869):0.0135938930):0.0031707773,(KEXV01044090|BR|ST_NA|Cluster_NA|2016/01/01:0.0359284910,MH353977|US|ST_NA|Cluster_NA|2014/01/01:0.0321142437):0.0059182790):0.0017756309):0.0000061174,(KEXV01045377|BR|ST_NA|Cluster_NA|2017/01/01:0.0565428299,(MG942719|US|ST_NA|Cluster_NA|2013/01/01:0.0000027755,MG942868|US|ST_NA|Cluster_NA|2013/01/01:0.0017310109):0.0254597309):0.0126144297):0.0015914945,(((((((((CEC-22-7288|MEX|ST_1|Cluster_NA|2022/04/26:0.0180704563,E6343-MACC|MEX|ST_3|Cluster_NA|2018/01/01:0.0030748663):0.0014048467,CEC-22-8819|MEX|ST_1|Cluster_NA|2022/09/01:0.0157378238):0.0028294593,(E3465-RAMH|MEX|ST_3|Cluster_NA|2017/01/01:0.0133321049,E6200-JMCC|MEX|ST_3|Cluster_NA|2018/01/01:0.0046433913):0.0104626728):0.0049614589,E3119-MAMH|MEX|ST_3|Cluster_NA|2016/01/01:0.0133132540):0.0081502687,(E1013-FFS|MEX|ST_3|Cluster_NA|2013/01/01:0.0046219783,E1435-FOH|MEX|ST_3|Cluster_NA|2014/01/01:0.0028683095):0.0046025801):0.0011872596,E1773-MACM|MEX|ST_3|Cluster_NA|2014/01/01:0.0232005254):0.0036122619,(E0212-CGRC|MEX|ST_3|Cluster_NA|2012/01/01:0.0065820868,E1091-MJES|MEX|ST_3|Cluster_NA|2013/01/01:0.0075631043):0.0000065122):0.0038531636,(E3310-GTG|MEX|ST_3|Cluster_NA|2017/01/01:0.0047068379,(E3940-JPH|MEX|ST_3|Cluster_NA|2017/01/01:0.0119452214,E6536-LALL|MEX|ST_3|Cluster_NA|2018/01/01:0.0107426801):0.0094370198):0.0000061230):0.0226936652,((((CEC-22-8528|MEX|ST_2|Cluster_NA|2022/08/08:0.0579667819,KEXV01043771|BR|ST_NA|Cluster_NA|2016/01/01:0.0343572572):0.0080893425,(KEXV01034033|BR|ST_NA|Cluster_NA|2017/01/01:0.0359041824,MK922673|US|ST_NA|Cluster_NA|2018/01/01:0.0495649980):0.0073761646):0.0076978336,(MF455711|US|ST_NA|Cluster_NA|2011/01/01:0.0079602889,(MF455825|US|ST_NA|Cluster_NA|2011/01/01:0.0203186588,MF456250|US|ST_NA|Cluster_NA|2011/01/01:0.0038689870):0.0084512306):0.0181099748):0.0020999294,((KEXV01035477|BR|ST_NA|Cluster_NA|2017/01/01:0.0303470998,(KEXV01044284|BR|ST_NA|Cluster_NA|2016/01/01:0.0206631881,(KEXV01044869|BR|ST_NA|Cluster_NA|2016/01/01:0.0057609016,KEXV01045163|BR|ST_NA|Cluster_NA|2017/01/01:0.0109443200):0.0000080995):0.0182722112):0.0025739936,(E0461-JPJJ|MEX|ST_3|Cluster_NA|2012/01/01:0.0034614389,E2746-IPM|MEX|ST_3|Cluster_NA|2016/01/01:0.0141954057):0.0262089540):0.0009864011):0.0004041533):0.0037787976):0.0020749283,((((((CEC-19-0743|MEX|ST_1|Cluster_NA|2019/11/06:0.0000063058,CEC-21-5682|MEX|ST_1|Cluster_NA|2021/11/24:0.0088511879):0.0228113851,(KEXV01036292|BR|ST_NA|Cluster_NA|2017/01/01:0.0273144249,KEXV01046841|BR|ST_NA|Cluster_NA|2017/01/01:0.0153787954):0.0134175310):0.0001407782,((MF456019|US|ST_NA|Cluster_NA|2012/01/01:0.0058337793,MF456126|US|ST_NA|Cluster_NA|2012/01/01:0.0115436222):0.0033006137,MF456171|US|ST_NA|Cluster_NA|2011/01/01:0.0219878229):0.0175340105):0.0027749102,((KEXV01045380|BR|ST_NA|Cluster_NA|2017/01/01:0.0272125086,MK922667|US|ST_NA|Cluster_NA|2018/01/01:0.0362028625):0.0035545210,MF456999|US|ST_NA|Cluster_NA|2011/01/01:0.0319237757):0.0088238906):0.0021013182,KEXV01009366|BR|ST_NA|Cluster_NA|2015/01/01:0.0386265411):0.0000056907,((((((CEC-21-4069|MEX|ST_2|Cluster_NA|2021/06/22:0.0049898215,CEC-21-4644|MEX|ST_1|Cluster_NA|2021/08/20:0.0074979541):0.0189704991,KEXV01015140|BR|ST_NA|Cluster_NA|2014/01/01:0.0341189630):0.0052514819,((KEXV01033638|BR|ST_NA|Cluster_NA|2017/01/01:0.0090630947,(KEXV01035470|BR|ST_NA|Cluster_NA|2017/01/01:0.0080868148,KEXV01044851|BR|ST_NA|Cluster_NA|2016/01/01:0.0140771485):0.0033487127):0.0238599839,KEXV01035472|BR|ST_NA|Cluster_NA|2017/01/01:0.0251691230):0.0076414118):0.0011557638,((((KEXV01002838|BR|ST_NA|Cluster_NA|2015/01/01:0.0210234741,KEXV01042784|BR|ST_NA|Cluster_NA|2016/01/01:0.0206310865):0.0026438104,KEXV01042825|BR|ST_NA|Cluster_NA|2017/01/01:0.0202660145):0.0139702948,(((KEXV01008809|BR|ST_NA|Cluster_NA|2015/01/01:0.0057709190,((KEXV01032895|BR|ST_NA|Cluster_NA|2016/01/01:0.0147129350,KEXV01038607|BR|ST_NA|Cluster_NA|2016/01/01:0.0136456675):0.0038081710,(KEXV01033080|BR|ST_NA|Cluster_NA|2016/01/01:0.0050625819,KEXV01033235|BR|ST_NA|Cluster_NA|2017/01/01:0.0061892417):0.0016159991):0.0015593177):0.0007163770,(KEXV01038459|BR|ST_NA|Cluster_NA|2016/01/01:0.0300479964,KEXV01039695|BR|ST_NA|Cluster_NA|2017/01/01:0.0162012225):0.0071345722):0.0182645552,((KEXV01034035|BR|ST_NA|Cluster_NA|2017/01/01:0.0208035278,KEXV01034533|BR|ST_NA|Cluster_NA|2016/01/01:0.0266222070):0.0035459830,(KEXV01034822|BR|ST_NA|Cluster_NA|2016/01/01:0.0186893844,KEXV01034883|BR|ST_NA|Cluster_NA|2016/01/01:0.0131551366):0.0015908045):0.0086312554):0.0023509657):0.0044984592,KEXV01039022|BR|ST_NA|Cluster_NA|2016/01/01:0.0240184767):0.0004342537):0.0023362979,(KEXV01029632|BR|ST_NA|Cluster_NA|2015/01/01:0.0280684274,KEXV01043763|BR|ST_NA|Cluster_NA|2016/01/01:0.0233446781):0.0046830956):0.0005138768,(((CEC-22-7864|MEX|ST_1|Cluster_NA|2022/06/07:0.0231905646,(E3738-HEGA|MEX|ST_3|Cluster_NA|2017/01/01:0.0037086756,E6078-LEJM|MEX|ST_3|Cluster_NA|2018/01/01:0.0041840497):0.0279342881):0.0058596291,(MF455721|US|ST_NA|Cluster_NA|2012/01/01:0.0278148864,E6066-ALA|MEX|ST_3|Cluster_NA|2018/01/01:0.0288556709):0.0084341173):0.0003949040,(MF457235|US|ST_NA|Cluster_NA|2011/01/01:0.0119277835,MK580280|US|ST_NA|Cluster_NA|2016/01/01:0.0184827602):0.0080969086):0.0011199843):0.0069000803):0.0112450694):0.0031321975,((((((((CEC-19-0456|MEX|ST_1|Cluster_NA|2019/10/04:0.0018722611,CEC-19-0611|MEX|ST_1|Cluster_NA|2019/10/18:0.0042136358):0.0404274258,CEC-22-7951|MEX|ST_1|Cluster_NA|2022/06/14:0.0289482274):0.0075422489,JX194214|CU|ST_NA|Cluster_NA|2011/01/01:0.0376945599):0.0030429878,((((MG943228|US|ST_NA|Cluster_NA|2015/01/01:0.0107624751,MG943570|US|ST_NA|Cluster_NA|2016/01/01:0.0106946821):0.0316146742,H-0747-EASM|HON|ST_NA|Cluster_NA|2014/01/01:0.0287309761):0.0050391225,(E0779-PSJ|MEX|ST_3|Cluster_NA|2012/01/01:0.0338285433,E2184-ALL|MEX|ST_3|Cluster_NA|2015/01/01:0.0247299003):0.0145178039):0.0018281383,KY037783|US|ST_NA|Cluster_NA|2011/01/01:0.0178093655):0.0040890578):0.0025792312,(((((CEC-20-2242|MEX|ST_1|Cluster_NA|2020/12/09:0.0222132110,(CEC-22-7784|MEX|ST_2|Cluster_NA|2022/06/02:0.0099244509,CEC-22-9284|MEX|ST_1|Cluster_NA|2022/10/13:0.0148680727):0.0049976343):0.0111717129,CEC-22-6764|MEX|ST_1|Cluster_NA|2022/03/11:0.0275853007):0.0165481689,MF457265|US|ST_NA|Cluster_NA|2013/01/01:0.0337128554):0.0085049079,(MH355022|US|ST_NA|Cluster_NA|2014/01/01:0.0325716699,E3902-MEGS|MEX|ST_3|Cluster_NA|2017/01/01:0.0369539670):0.0057052751):0.0027955650,MH353625|US|ST_NA|Cluster_NA|2011/01/01:0.0330985921):0.0032927957):0.0013376172,(((((CEC-19-1021|MEX|ST_1|Cluster_NA|2019/12/10:0.0175188037,KEXV01037844|BR|ST_NA|Cluster_NA|2016/01/01:0.0470199925):0.0114006087,(CEC-21-3889|MEX|ST_2|Cluster_NA|2021/06/07:0.0517528596,((KU190600|CA|ST_NA|Cluster_NA|2012/01/01:0.0122070915,MG942628|US|ST_NA|Cluster_NA|2013/01/01:0.0068298455):0.0007108410,MG942563|US|ST_NA|Cluster_NA|2012/01/01:0.0121795845):0.0208353929):0.0039606777):0.0040747879,((CEC-22-7430|MEX|ST_1|Cluster_NA|2022/05/09:0.0176477182,E2904-NLT|MEX|ST_3|Cluster_NA|2016/01/01:0.0181185865):0.0240711024,KEXV01039343|BR|ST_NA|Cluster_NA|2017/01/01:0.0524748072):0.0093617566):0.0000027755,KY190213|US|ST_NA|Cluster_NA|2014/01/01:0.0262631177):0.0043590259,(((((((CEC-20-1410|MEX|ST_1|Cluster_NA|2020/09/11:0.0000027755,CEC-20-1509|MEX|ST_1|Cluster_NA|2020/09/24:0.0038462980):0.0053282854,CEC-22-9583|MEX|ST_1|Cluster_NA|2022/11/15:0.0101279189):0.0018694595,CEC-22-6928|MEX|ST_1|Cluster_NA|2022/03/24:0.0090927606):0.0148161268,(((CEC-21-2960|MEX|ST_1|Cluster_NA|2021/03/16:0.0054916633,CEC-22-9084|MEX|ST_1|Cluster_NA|2022/09/26:0.0061772730):0.0031623140,CEC-22-8896|MEX|ST_1|Cluster_NA|2022/09/06:0.0174873866):0.0000065826,E5257-GJGL|MEX|ST_1|Cluster_NA|2017/01/01:0.0009485354):0.0095613878):0.0259550980,MF455691|US|ST_NA|Cluster_NA|2011/01/01:0.0141414822):0.0047431544,(MF456630|US|ST_NA|Cluster_NA|2011/01/01:0.0145189523,(MG942636|US|ST_NA|Cluster_NA|2013/01/01:0.0350602601,MG943088|US|ST_NA|Cluster_NA|2014/01/01:0.0164275182):0.0218797488):0.0005170195):0.0022472839,(KEXV01035195|BR|ST_NA|Cluster_NA|2017/01/01:0.0145365766,MF456085|US|ST_NA|Cluster_NA|2011/01/01:0.0236961884):0.0078491428):0.0000071272):0.0000767186):0.0004542496,(MF456951|US|ST_NA|Cluster_NA|2012/01/01:0.0202159396,(MK580294|US|ST_NA|Cluster_NA|2017/01/01:0.0358845665,E7262-MIPC|MEX|ST_3|Cluster_NA|2018/01/01:0.0448239262):0.0072070220):0.0045818148):0.0000066109,((((((CEC-19-0995|MEX|ST_2|Cluster_NA|2019/12/09:0.0051592188,CEC-19-0999|MEX|ST_1|Cluster_NA|2019/12/09:0.0083793610):0.0142543837,(CEC-20-1534|MEX|ST_1|Cluster_NA|2020/09/25:0.0004526139,((CEC-21-5501|MEX|ST_2|Cluster_NA|2021/11/09:0.0013920512,CEC-22-6819|MEX|ST_1|Cluster_NA|2022/03/15:0.0018204864):0.0003599871,CEC-22-6814|MEX|ST_1|Cluster_NA|2022/03/15:0.0000027755):0.0071015796):0.0101680409):0.0082731220,E5941-LFLR|MEX|ST_3|Cluster_NA|2018/01/01:0.0138178496):0.0146322983,E2292-MLE|MEX|ST_3|Cluster_NA|2015/01/01:0.0285270305):0.0005070259,KEXV01033648|BR|ST_NA|Cluster_NA|2017/01/01:0.0288259659):0.0018995446,(KEXV01040356|BR|ST_NA|Cluster_NA|2016/01/01:0.0332887132,MG196721|US|ST_NA|Cluster_NA|2012/01/01:0.0351055672):0.0060392216):0.0056768539):0.0004246593):0.0009975310):0.0011021635,((((MF455656|US|ST_NA|Cluster_NA|2015/01/01:0.0177428210,MF457116|US|ST_NA|Cluster_NA|2013/01/01:0.0142456108):0.0098975170,(E2283-NCR|MEX|ST_3|Cluster_NA|2015/01/01:0.0307715880,E2859-JMP|MEX|ST_3|Cluster_NA|2016/01/01:0.0328288240):0.0080628130):0.0011484993,(E3943-ASC|MEX|ST_3|Cluster_NA|2017/01/01:0.0240113230,G-0955|GUA|ST_NA|Cluster_NA|2013/01/01:0.0379039879):0.0030244273):0.0000065826,MF456512|US|ST_NA|Cluster_NA|2013/01/01:0.0113568175):0.0042451575):0.0000027755,((((((((((((((((KEXV01002595|BR|ST_NA|Cluster_NA|2015/01/01:0.0061201329,KEXV01033813|BR|ST_NA|Cluster_NA|2016/01/01:0.0180463178):0.0058232369,KEXV01005213|BR|ST_NA|Cluster_NA|2014/01/01:0.0051255833):0.0010782990,KEXV01002648|BR|ST_NA|Cluster_NA|2015/01/01:0.0102057509):0.0009564159,(KEXV01002652|BR|ST_NA|Cluster_NA|2015/01/01:0.0109950836,KEXV01033968|BR|ST_NA|Cluster_NA|2017/01/01:0.0139621123):0.0027675552):0.0000027755,(KEXV01002599|BR|ST_NA|Cluster_NA|2015/01/01:0.0140616492,KEXV01034161|BR|ST_NA|Cluster_NA|2017/01/01:0.0096048302):0.0008935941):0.0051198050,((KEXV01012111|BR|ST_NA|Cluster_NA|2014/01/01:0.0193863818,KEXV01012162|BR|ST_NA|Cluster_NA|2015/01/01:0.0210221548):0.0109266028,KEXV01031435|BR|ST_NA|Cluster_NA|2016/01/01:0.0297185826):0.0085722511):0.0000027755,((KEXV01016326|BR|ST_NA|Cluster_NA|2015/01/01:0.0128137168,(KEXV01029806|BR|ST_NA|Cluster_NA|2015/01/01:0.0235763870,KEXV01037013|BR|ST_NA|Cluster_NA|2016/01/01:0.0220819927):0.0043176318):0.0000065898,(KEXV01032496|BR|ST_NA|Cluster_NA|2017/01/01:0.0445280175,(KEXV01036378|BR|ST_NA|Cluster_NA|2017/01/01:0.0372853547,KEXV01037526|BR|ST_NA|Cluster_NA|2016/01/01:0.0092978524):0.0096020091):0.0002049854):0.0019932779):0.0000065826,((KEXV01032044|BR|ST_NA|Cluster_NA|2016/01/01:0.0136360783,KEXV01036666|BR|ST_NA|Cluster_NA|2016/01/01:0.0186042703):0.0021241279,(KEXV01032712|BR|ST_NA|Cluster_NA|2017/01/01:0.0415382571,MZ475775|BR|ST_NA|Cluster_NA|2017/01/01:0.0077847520):0.0064913001):0.0025854048):0.0029678459,((KEXV01032836|BR|ST_NA|Cluster_NA|2016/01/01:0.0158517762,KEXV01032992|BR|ST_NA|Cluster_NA|2016/01/01:0.0126449969):0.0074580536,MZ475768|BR|ST_NA|Cluster_NA|2017/01/01:0.0278002014):0.0001723305):0.0044456022,(((KEXV01014466|BR|ST_NA|Cluster_NA|2014/01/01:0.0354219812,KEXV01042993|BR|ST_NA|Cluster_NA|2016/01/01:0.0270665582):0.0051000554,(((((KEXV01029447|BR|ST_NA|Cluster_NA|2015/01/01:0.0235866914,KF700953|BR|ST_NA|Cluster_NA|2011/01/01:0.0219571730):0.0022788712,KEXV01029832|BR|ST_NA|Cluster_NA|2015/01/01:0.0255810793):0.0023506898,KF700987|BR|ST_NA|Cluster_NA|2012/01/01:0.0154815319):0.0118840595,KEXV01032329|BR|ST_NA|Cluster_NA|2016/01/01:0.0333622712):0.0037656879,KEXV01044277|BR|ST_NA|Cluster_NA|2016/01/01:0.0312458870):0.0004928881):0.0014868436,((KEXV01015576|BR|ST_NA|Cluster_NA|2015/01/01:0.0149120030,((KEXV01035230|BR|ST_NA|Cluster_NA|2017/01/01:0.0056272990,KEXV01045160|BR|ST_NA|Cluster_NA|2017/01/01:0.0000027755):0.0076137578,KEXV01045049|BR|ST_NA|Cluster_NA|2017/01/01:0.0063672313):0.0000065898):0.0048135492,KEXV01043653|BR|ST_NA|Cluster_NA|2016/01/01:0.0170077504):0.0102499041):0.0000065898):0.0010777256,(((((((KEXV01014464|BR|ST_NA|Cluster_NA|2014/01/01:0.0009341419,(((KEXV01016191|BR|ST_NA|Cluster_NA|2015/01/01:0.0116188152,KEXV01043986|BR|ST_NA|Cluster_NA|2016/01/01:0.0009832506):0.0016865438,KEXV01035037|BR|ST_NA|Cluster_NA|2017/01/01:0.0070840920):0.0009896043,KEXV01034017|BR|ST_NA|Cluster_NA|2017/01/01:0.0186615415):0.0012060088):0.0004416848,KEXV01038072|BR|ST_NA|Cluster_NA|2017/01/01:0.0172618654):0.0021458025,KEXV01035265|BR|ST_NA|Cluster_NA|2017/01/01:0.0096041600):0.0019648136,KEXV01033994|BR|ST_NA|Cluster_NA|2017/01/01:0.0087133919):0.0000065826,KEXV01043817|BR|ST_NA|Cluster_NA|2016/01/01:0.0150720914):0.0049156965,KEXV01046722|BR|ST_NA|Cluster_NA|2017/01/01:0.0161619385):0.0208360066,KEXV01035943|BR|ST_NA|Cluster_NA|2017/01/01:0.0627498731):0.0028425623):0.0013886555,KEXV01044558|BR|ST_NA|Cluster_NA|2016/01/01:0.0458424051):0.0108474423,(KEXV01015111|BR|ST_NA|Cluster_NA|2014/01/01:0.0132912882,KEXV01033165|BR|ST_NA|Cluster_NA|2017/01/01:0.0439027636):0.0072529256):0.0104219145,((((KEXV01034823|BR|ST_NA|Cluster_NA|2016/01/01:0.0085951361,KEXV01034824|BR|ST_NA|Cluster_NA|2016/01/01:0.0047789116):0.0137823888,KEXV01035498|BR|ST_NA|Cluster_NA|2017/01/01:0.0389746722):0.0110443709,(MG942054|US|ST_NA|Cluster_NA|2011/01/01:0.0059291735,MG942150|US|ST_NA|Cluster_NA|2011/01/01:0.0090212978):0.0304574364):0.0019085657,(KEXV01044046|BR|ST_NA|Cluster_NA|2016/01/01:0.0374687474,MG943293|US|ST_NA|Cluster_NA|2015/01/01:0.0375164643):0.0106767425):0.0026790064):0.0024194525,(((((KEXV01007089|BR|ST_NA|Cluster_NA|2014/01/01:0.0222092464,KEXV01035380|BR|ST_NA|Cluster_NA|2017/01/01:0.0072208937):0.0026330211,(KEXV01035381|BR|ST_NA|Cluster_NA|2017/01/01:0.0184664297,KEXV01045128|BR|ST_NA|Cluster_NA|2017/01/01:0.0365867275):0.0055264233):0.0021901435,KEXV01034516|BR|ST_NA|Cluster_NA|2016/01/01:0.0138127129):0.0000027755,(KEXV01044088|BR|ST_NA|Cluster_NA|2016/01/01:0.0166940669,KEXV01046137|BR|ST_NA|Cluster_NA|2017/01/01:0.0306913252):0.0089034410):0.0102326774,(((((KEXV01007724|BR|ST_NA|Cluster_NA|2014/01/01:0.0000027755,KY581475|BR|ST_NA|Cluster_NA|2014/01/01:0.0000027755):0.0288283366,KEXV01033181|BR|ST_NA|Cluster_NA|2017/01/01:0.0166093384):0.0079708565,KEXV01044994|BR|ST_NA|Cluster_NA|2017/01/01:0.0229018528):0.0017435895,(KEXV01032829|BR|ST_NA|Cluster_NA|2016/01/01:0.0369759598,KEXV01033066|BR|ST_NA|Cluster_NA|2016/01/01:0.0145872766):0.0099680623):0.0044453030,(((KEXV01007742|BR|ST_NA|Cluster_NA|2014/01/01:0.0000027755,KY581499|BR|ST_NA|Cluster_NA|2014/01/01:0.0000027755):0.0299497865,KEXV01033250|BR|ST_NA|Cluster_NA|2017/01/01:0.0265588111):0.0057441371,((((KEXV01015551|BR|ST_NA|Cluster_NA|2015/01/01:0.0280079686,KEXV01037898|BR|ST_NA|Cluster_NA|2016/01/01:0.0283291071):0.0064613708,(((KEXV01031092|BR|ST_NA|Cluster_NA|2015/01/01:0.0100095621,KEXV01037799|BR|ST_NA|Cluster_NA|2016/01/01:0.0109526765):0.0065537966,((KEXV01036503|BR|ST_NA|Cluster_NA|2016/01/01:0.0026020404,KEXV01036507|BR|ST_NA|Cluster_NA|2016/01/01:0.0106499866):0.0154226975,KEXV01039951|BR|ST_NA|Cluster_NA|2017/01/01:0.0415976397):0.0080937907):0.0032065518,KEXV01036495|BR|ST_NA|Cluster_NA|2016/01/01:0.0243286794):0.0035111729):0.0130646686,((KEXV01032906|BR|ST_NA|Cluster_NA|2016/01/01:0.0194211991,KEXV01032916|BR|ST_NA|Cluster_NA|2016/01/01:0.0224783401):0.0187860321,KEXV01033017|BR|ST_NA|Cluster_NA|2016/01/01:0.0260860118):0.0026648541):0.0015918535,(KEXV01033031|BR|ST_NA|Cluster_NA|2016/01/01:0.0314690797,(KEXV01033063|BR|ST_NA|Cluster_NA|2016/01/01:0.0434832120,KY581473|BR|ST_NA|Cluster_NA|2014/01/01:0.0314411717):0.0038805804):0.0078733396):0.0022016102):0.0015939509):0.0113975580):0.0000062982):0.0000065961,(((KEXV01015657|BR|ST_NA|Cluster_NA|2015/01/01:0.0314387560,MH354997|US|ST_NA|Cluster_NA|2015/01/01:0.0239845702):0.0043761466,((KEXV01038366|BR|ST_NA|Cluster_NA|2016/01/01:0.0332109306,(H-0738-ASCP|HON|ST_NA|Cluster_NA|2014/01/01:0.0235925729,H-0826-RAF|HON|ST_NA|Cluster_NA|2014/01/01:0.0252412979):0.0233658306):0.0022985669,(MF455693|US|ST_NA|Cluster_NA|2012/01/01:0.0140691748,(MF456149|US|ST_NA|Cluster_NA|2015/01/01:0.0080585685,(MF456292|US|ST_NA|Cluster_NA|2011/01/01:0.0105762806,MF457336|US|ST_NA|Cluster_NA|2015/01/01:0.0082219354):0.0135984978):0.0048339138):0.0043390713):0.0023327624):0.0047790220,((KEXV01016396|BR|ST_NA|Cluster_NA|2015/01/01:0.0092119443,KEXV01045871|BR|ST_NA|Cluster_NA|2017/01/01:0.0307999972):0.0150279768,(KEXV01040138|BR|ST_NA|Cluster_NA|2017/01/01:0.0280236475,KEXV01043305|BR|ST_NA|Cluster_NA|2016/01/01:0.0236686812):0.0040139246):0.0125664383):0.0000061700):0.0016535466):0.0000062407,(((((KEXV01002481|BR|ST_NA|Cluster_NA|2015/01/01:0.0236384786,MF456399|US|ST_NA|Cluster_NA|2011/01/01:0.0254467235):0.0047715058,((KEXV01038684|BR|ST_NA|Cluster_NA|2016/01/01:0.0213253464,KEXV01039179|BR|ST_NA|Cluster_NA|2017/01/01:0.0167766003):0.0115529525,E4251-ABSM|MEX|ST_3|Cluster_NA|2017/01/01:0.0258395153):0.0037316467):0.0007332494,((((KEXV01016001|BR|ST_NA|Cluster_NA|2015/01/01:0.0330624852,((KX443072|BR|ST_NA|Cluster_NA|2013/01/01:0.0010150390,MN528321|BR|ST_NA|Cluster_NA|2017/01/01:0.0000027755):0.0000027755,MN528446|BR|ST_NA|Cluster_NA|2017/01/01:0.0000027755):0.0309891607):0.0093316591,KEXV01034157|BR|ST_NA|Cluster_NA|2017/01/01:0.0281461894):0.0031821340,(KEXV01046509|BR|ST_NA|Cluster_NA|2017/01/01:0.0134522746,MH789679|US|ST_NA|Cluster_NA|2016/01/01:0.0302341532):0.0028072902):0.0023639311,((KEXV01042235|BR|ST_NA|Cluster_NA|2016/01/01:0.0328094808,((((MH352677|US|ST_NA|Cluster_NA|2014/01/01:0.0024439775,MH354448|US|ST_NA|Cluster_NA|2011/01/01:0.0154515118):0.0061665551,(MH354707|US|ST_NA|Cluster_NA|2012/01/01:0.0034048593,MH354727|US|ST_NA|Cluster_NA|2012/01/01:0.0028826736):0.0036754883):0.0042017999,(MH354161|US|ST_NA|Cluster_NA|2012/01/01:0.0115001920,((((MH354646|US|ST_NA|Cluster_NA|2011/01/01:0.0088720286,MH354872|US|ST_NA|Cluster_NA|2013/01/01:0.0095552024):0.0062086849,MH355027|US|ST_NA|Cluster_NA|2014/01/01:0.0030293559):0.0157794125,MH354650|US|ST_NA|Cluster_NA|2011/01/01:0.0195082446):0.0011713889,MH355263|US|ST_NA|Cluster_NA|2014/01/01:0.0282971983):0.0000075542):0.0009687916):0.0013788379,MH354791|US|ST_NA|Cluster_NA|2013/01/01:0.0050573706):0.0144316862):0.0046894848,(((KJ680934|US|ST_NA|Cluster_NA|2012/01/01:0.0138729105,(((((((((((MG941964|US|ST_NA|Cluster_NA|2011/01/01:0.0023670450,(MG943439|US|ST_NA|Cluster_NA|2015/01/01:0.0016007729,MK922929|US|ST_NA|Cluster_NA|2018/01/01:0.0008149358):0.0065564765):0.0016225054,MG943258|US|ST_NA|Cluster_NA|2015/01/01:0.0084300761):0.0000027755,MK922787|US|ST_NA|Cluster_NA|2018/01/01:0.0016098698):0.0000027755,MG942096|US|ST_NA|Cluster_NA|2011/01/01:0.0023941620):0.0007952953,(MG942119|US|ST_NA|Cluster_NA|2011/01/01:0.0024672221,((MG942547|US|ST_NA|Cluster_NA|2012/01/01:0.0057738776,(MG942579|US|ST_NA|Cluster_NA|2012/01/01:0.0024458020,MG942839|US|ST_NA|Cluster_NA|2013/01/01:0.0024235616):0.0007516586):0.0008376794,MG942560|US|ST_NA|Cluster_NA|2012/01/01:0.0016065867):0.0016207389):0.0007953378):0.0000027755,MG942530|US|ST_NA|Cluster_NA|2012/01/01:0.0032325176):0.0000027755,OM209244|US|ST_NA|Cluster_NA|2019/01/01:0.0045350144):0.0000027755,MG942159|US|ST_NA|Cluster_NA|2011/01/01:0.0016142084):0.0000027755,(MG941991|US|ST_NA|Cluster_NA|2011/01/01:0.0032830776,MG942169|US|ST_NA|Cluster_NA|2011/01/01:0.0032769873):0.0007579354):0.0028928542,(E3328-AGPO|MEX|ST_3|Cluster_NA|2017/01/01:0.0068938635,E3746-CMIF|MEX|ST_3|Cluster_NA|2017/01/01:0.0120297105):0.0068270232):0.0006867006,(MG942460|US|ST_NA|Cluster_NA|2012/01/01:0.0100203253,MG942782|US|ST_NA|Cluster_NA|2013/01/01:0.0032023800):0.0112207009):0.0044152207):0.0015915504,MG943772|US|ST_NA|Cluster_NA|2016/01/01:0.0199694511):0.0166935634,MF456635|US|ST_NA|Cluster_NA|2013/01/01:0.0286216590):0.0086274169):0.0008813353):0.0000027755):0.0009549412,(((KEXV01038509|BR|ST_NA|Cluster_NA|2016/01/01:0.0251258632,KEXV01042716|BR|ST_NA|Cluster_NA|2017/01/01:0.0222847140):0.0086748178,MF456571|US|ST_NA|Cluster_NA|2013/01/01:0.0311153645):0.0031769835,((KEXV01041124|BR|ST_NA|Cluster_NA|2016/01/01:0.0315013496,KU190553|CA|ST_NA|Cluster_NA|2011/01/01:0.0253904709):0.0049227346,E6111-YHA|MEX|ST_3|Cluster_NA|2018/01/01:0.0251870010):0.0025459404):0.0021501889):0.0027268462,((KEXV01045256|BR|ST_NA|Cluster_NA|2017/01/01:0.0175004989,(MG942117|US|ST_NA|Cluster_NA|2011/01/01:0.0024384596,(MG942830|US|ST_NA|Cluster_NA|2013/01/01:0.0016503741,MK330074|US|ST_NA|Cluster_NA|2013/01/01:0.0054145236):0.0047181790):0.0106088449):0.0006526003,(MG196877|US|ST_NA|Cluster_NA|2012/01/01:0.0267819820,MG942621|US|ST_NA|Cluster_NA|2013/01/01:0.0223847899):0.0037312278):0.0038401506):0.0019190167):0.0000027755):0.0000078941):0.0004242906):0.0005990327,((((((((((((CEC-19-0023|MEX|ST_1|Cluster_NA|2019/07/19:0.0024041076,CEC-21-4303|MEX|ST_1|Cluster_NA|2021/07/13:0.0021094489):0.0159729731,(E1434-JEMC|MEX|ST_3|Cluster_NA|2014/01/01:0.0105431553,E1655-ABL|MEX|ST_3|Cluster_NA|2014/01/01:0.0053635832):0.0038254213):0.0317643841,(KEXV01037801|BR|ST_NA|Cluster_NA|2016/01/01:0.0183417299,((KEXV01042038|BR|ST_NA|Cluster_NA|2016/01/01:0.0107268916,KM851206|BR|ST_NA|Cluster_NA|2012/01/01:0.0149516278):0.0041538295,KM851208|BR|ST_NA|Cluster_NA|2012/01/01:0.0142936294):0.0126320677):0.0182073076):0.0000705143,(((CEC-19-0187|MEX|ST_1|Cluster_NA|2019/09/04:0.0166210709,CEC-22-9217|MEX|ST_1|Cluster_NA|2022/10/05:0.0097028310):0.0137599825,CEC-22-7353|MEX|ST_1|Cluster_NA|2022/05/02:0.0192381806):0.0277151215,KY036744|US|ST_NA|Cluster_NA|2012/01/01:0.0395418462):0.0024144947):0.0008993540,((KEXV01032885|BR|ST_NA|Cluster_NA|2016/01/01:0.0392747085,(MH078553|PE|ST_NA|Cluster_NA|2014/01/01:0.0026349171,KY037031|US|ST_NA|Cluster_NA|2012/01/01:0.0041774667):0.0375742903):0.0067540984,((KEXV01041694|BR|ST_NA|Cluster_NA|2017/01/01:0.0263995711,MH354990|US|ST_NA|Cluster_NA|2013/01/01:0.0249577799):0.0128831213,(((KM851057|BR|ST_NA|Cluster_NA|2012/01/01:0.0273592031,E4706-AMEA|MEX|ST_3|Cluster_NA|2017/01/01:0.0377126474):0.0067936716,MK817367|CU|ST_NA|Cluster_NA|2017/01/01:0.0371673900):0.0013139722,(MH078555|PE|ST_NA|Cluster_NA|2016/01/01:0.0375869363,OR737048|US|ST_NA|Cluster_NA|2016/01/01:0.0365859641):0.0097297256):0.0029373710):0.0000072656):0.0062585491):0.0018084464,((((CEC-19-0443|MEX|ST_2|Cluster_NA|2019/10/03:0.0039051550,(CEC-20-1222|MEX|ST_1|Cluster_NA|2020/08/20:0.0047081907,CEC-21-3989|MEX|ST_1|Cluster_NA|2021/06/15:0.0000027755):0.0008010480):0.0188497938,((CEC-19-0779|MEX|ST_1|Cluster_NA|2019/11/11:0.0102466297,((CEC-21-3217|MEX|ST_2|Cluster_NA|2021/04/08:0.0053009849,(CEC-21-4463|MEX|ST_1|Cluster_NA|2021/08/04:0.0004713043,CEC-22-7406|MEX|ST_1|Cluster_NA|2022/05/06:0.0042537538):0.0100928625):0.0074163244,(CEC-21-3563|MEX|ST_1|Cluster_NA|2021/05/06:0.0033950592,CEC-21-3713|MEX|ST_1|Cluster_NA|2021/05/20:0.0002907163):0.0152431261):0.0012553658):0.0129716857,((CEC-21-3530|MEX|ST_1|Cluster_NA|2021/05/03:0.0233650755,((((CEC-22-7319|MEX|ST_1|Cluster_NA|2022/04/29:0.0017256372,CEC-22-7346|MEX|ST_1|Cluster_NA|2022/04/29:0.0037266671):0.0044037113,E4736-RPH|MEX|ST_1|Cluster_NA|2017/01/01:0.0000027755):0.0032876937,E4713-EGL|MEX|ST_1|Cluster_NA|2017/01/01:0.0009577755):0.0099556259,E4628-JJGR|MEX|ST_1|Cluster_NA|2017/01/01:0.0118809151):0.0073877668):0.0014600346,(CEC-21-3953|MEX|ST_1|Cluster_NA|2021/06/10:0.0033473345,CEC-21-4452|MEX|ST_1|Cluster_NA|2021/08/03:0.0040334959):0.0079797328):0.0018989230):0.0012402851):0.0102532500,((CEC-19-0629|MEX|ST_1|Cluster_NA|2019/10/23:0.0393858703,(E1459-SMML|MEX|ST_2|Cluster_NA|2014/01/01:0.0192844273,E6520-JDPR|MEX|ST_3|Cluster_NA|2018/01/01:0.0213961090):0.0148375007):0.0050486839,((CEC-21-3800|MEX|ST_2|Cluster_NA|2021/05/27:0.0039382181,CEC-21-4331|MEX|ST_2|Cluster_NA|2021/07/15:0.0024135614):0.0278699451,(((CEC-21-4505|MEX|ST_1|Cluster_NA|2021/08/09:0.0159605572,(E0783-VAR|MEX|ST_3|Cluster_NA|2013/01/01:0.0215218787,(E1292-FMC|MEX|ST_3|Cluster_NA|2013/01/01:0.0015312514,E1293-MJSJ|MEX|ST_3|Cluster_NA|2013/01/01:0.0104808654):0.0082882279):0.0040862268):0.0031797229,(E1834-ACV|MEX|ST_1|Cluster_NA|2015/01/01:0.0059927696,((E3451-MDSC|MEX|ST_3|Cluster_NA|2017/01/01:0.0039152025,E3793-MIFS|MEX|ST_3|Cluster_NA|2017/01/01:0.0141751486):0.0023332127,E4687-ORG|MEX|ST_3|Cluster_NA|2017/01/01:0.0072440937):0.0042227057):0.0062850237):0.0059644806,E5778-JCOL|MEX|ST_3|Cluster_NA|2017/01/01:0.0216129278):0.0039663825):0.0011998814):0.0052670293):0.0162517230,MK499370|BR|ST_NA|Cluster_NA|2015/01/01:0.0402074719):0.0073690780):0.0016372530,(KEXV01030857|BR|ST_NA|Cluster_NA|2015/01/01:0.0226322719,((KEXV01033225|BR|ST_NA|Cluster_NA|2017/01/01:0.0272981914,KEXV01038630|BR|ST_NA|Cluster_NA|2016/01/01:0.0149319966):0.0120159777,MF456970|US|ST_NA|Cluster_NA|2011/01/01:0.0318344313):0.0037609525):0.0047200742):0.0000074033,((((KEXV01014765|BR|ST_NA|Cluster_NA|2014/01/01:0.0083012045,KEXV01016209|BR|ST_NA|Cluster_NA|2015/01/01:0.0227462627):0.0062693935,KEXV01035699|BR|ST_NA|Cluster_NA|2017/01/01:0.0260073721):0.0033154776,(KEXV01029761|BR|ST_NA|Cluster_NA|2015/01/01:0.0394326758,KEXV01044755|BR|ST_NA|Cluster_NA|2016/01/01:0.0365170143):0.0057702608):0.0053259601,((((KEXV01037284|BR|ST_NA|Cluster_NA|2017/01/01:0.0048741919,KEXV01037286|BR|ST_NA|Cluster_NA|2017/01/01:0.0225493463):0.0217691215,MG942005|US|ST_NA|Cluster_NA|2011/01/01:0.0298507049):0.0051176978,(E3611-CAVA|MEX|ST_3|Cluster_NA|2017/01/01:0.0100985764,E7013-RRRR|MEX|ST_3|Cluster_NA|2018/01/01:0.0107123467):0.0175054533):0.0000082148,(E2328-EJM|MEX|ST_3|Cluster_NA|2015/01/01:0.0505464255,E6834-FJFT|MEX|ST_1|Cluster_NA|2018/01/01:0.0282414596):0.0061240409):0.0010512792):0.0027556198):0.0006515776,((((((((((CEC-19-0218|MEX|ST_2|Cluster_NA|2019/09/06:0.0007146020,CEC-22-6129|MEX|ST_1|Cluster_NA|2022/01/14:0.0060832366):0.0030103503,CEC-22-9428|MEX|ST_2|Cluster_NA|2022/10/27:0.0100818541):0.0084157998,((CEC-19-0963|MEX|ST_1|Cluster_205|2019/12/04:0.0008474661,((CEC-20-0005|MEX|ST_1|Cluster_NA|2020/01/06:0.0098297027,CEC-20-1650|MEX|ST_1|Cluster_205|2020/10/08:0.0104426056):0.0001637072,((CEC-21-3017|MEX|ST_1|Cluster_205|2021/03/22:0.0008669657,CEC-21-3050|MEX|ST_2|Cluster_205|2021/03/24:0.0025172845):0.0038239421,CEC-22-9803|MEX|ST_1|Cluster_205|2022/12/07:0.0046731998):0.0016576440):0.0017103277):0.0005338204,(((CEC-22-6565|MEX|ST_1|Cluster_205|2022/02/21:0.0029976398,((CEC-22-8916|MEX|ST_1|Cluster_205|2022/09/08:0.0000027755,CEC-22-9209|MEX|ST_1|Cluster_205|2022/10/04:0.0039518923):0.0000079241,CEC-22-8920|MEX|ST_1|Cluster_205|2022/09/08:0.0006753054):0.0046691133):0.0048152312,CEC-22-8640|MEX|ST_1|Cluster_205|2022/08/17:0.0053435703):0.0029172639,CEC-22-7397|MEX|ST_2|Cluster_205|2022/05/06:0.0129035055):0.0008016532):0.0048121569):0.0022891716,E4912-VAVA|MEX|ST_3|Cluster_NA|2017/01/01:0.0088779937):0.0015625704,(E3724-JZT|MEX|ST_3|Cluster_NA|2017/01/01:0.0147548211,E4986-CAGMO|MEX|ST_3|Cluster_NA|2017/01/01:0.0092587318):0.0030773786):0.0033547111,((((CEC-21-4716|MEX|ST_1|Cluster_NA|2021/08/31:0.0059896898,CEC-22-6181|MEX|ST_1|Cluster_NA|2022/01/19:0.0010002646):0.0013900249,CEC-22-7202|MEX|ST_1|Cluster_NA|2022/04/19:0.0075983565):0.0006461400,CEC-21-5021|MEX|ST_1|Cluster_NA|2021/09/29:0.0044926367):0.0065338573,(CEC-21-5678|MEX|ST_1|Cluster_NA|2021/11/25:0.0092455076,CEC-22-8664|MEX|ST_2|Cluster_NA|2022/08/18:0.0059678552):0.0027414318):0.0094852311):0.0090187693,(((CEC-20-1296|MEX|ST_1|Cluster_NA|2020/08/28:0.0003204962,CEC-20-1298|MEX|ST_2|Cluster_NA|2020/08/28:0.0051308825):0.0029846811,CEC-22-8180|MEX|ST_1|Cluster_NA|2022/07/04:0.0050221925):0.0139805172,(CEC-22-9458|MEX|ST_1|Cluster_NA|2022/11/03:0.0093887576,E5042-OLQ|MEX|ST_1|Cluster_NA|2017/01/01:0.0020408781):0.0061897026):0.0157929687):0.0158306576,MG942705|US|ST_NA|Cluster_NA|2013/01/01:0.0157751409):0.0036755266,((KEXV01039024|BR|ST_NA|Cluster_NA|2016/01/01:0.0439102587,MG942968|US|ST_NA|Cluster_NA|2014/01/01:0.0205785207):0.0084229436,(MG942882|US|ST_NA|Cluster_NA|2014/01/01:0.0254400594,KY037639|US|ST_NA|Cluster_NA|2011/01/01:0.0182691074):0.0025047155):0.0048351495):0.0012887434,((((KEXV01002808|BR|ST_NA|Cluster_NA|2015/01/01:0.0074174902,(KEXV01043477|BR|ST_NA|Cluster_NA|2016/01/01:0.0039052934,KEXV01046751|BR|ST_NA|Cluster_NA|2017/01/01:0.0029948641):0.0188359458):0.0079657802,KEXV01031381|BR|ST_NA|Cluster_NA|2016/01/01:0.0282913006):0.0136369930,((MF455719|US|ST_NA|Cluster_NA|2011/01/01:0.0027552318,MF457252|US|ST_NA|Cluster_NA|2014/01/01:0.0156301718):0.0011715571,MF456382|US|ST_NA|Cluster_NA|2012/01/01:0.0030399603):0.0357262531):0.0076146274,((((KEXV01035359|BR|ST_NA|Cluster_NA|2017/01/01:0.0280584922,KEXV01038764|BR|ST_NA|Cluster_NA|2016/01/01:0.0283047224):0.0077710471,KEXV01036208|BR|ST_NA|Cluster_NA|2017/01/01:0.0545098414):0.0020449208,(KEXV01038334|BR|ST_NA|Cluster_NA|2016/01/01:0.0295612067,KEXV01038862|BR|ST_NA|Cluster_NA|2016/01/01:0.0549330997):0.0191744749):0.0074294799,(MH354581|US|ST_NA|Cluster_NA|2012/01/01:0.0277119721,(E0070-JJBR|MEX|ST_1|Cluster_NA|2011/01/01:0.0282132281,((E2079-JSL|MEX|ST_3|Cluster_NA|2015/01/01:0.0050310360,(E2082-RRR|MEX|ST_3|Cluster_NA|2015/01/01:0.0007218152,E2333-FNR|MEX|ST_3|Cluster_NA|2015/01/01:0.0035968524):0.0000027755):0.0064693874,E6385-MSS|MEX|ST_3|Cluster_NA|2018/01/01:0.0172905726):0.0179913480):0.0130240551):0.0045049233):0.0012219706):0.0046599787):0.0010042255):0.0008050274,(((((((((((CEC-19-0448|MEX|ST_1|Cluster_NA|2019/10/04:0.0093660188,(CEC-22-8659|MEX|ST_2|Cluster_NA|2022/08/18:0.0000027755,CEC-22-8859|MEX|ST_1|Cluster_NA|2022/09/02:0.0000027755):0.0077346211):0.0028682585,CEC-21-4791|MEX|ST_1|Cluster_NA|2021/09/09:0.0130586402):0.0167655413,CEC-19-0542|MEX|ST_2|Cluster_NA|2019/10/11:0.0225941974):0.0070487465,(((((((CEC-19-0634|MEX|ST_1|Cluster_NA|2019/10/23:0.0086976506,E5644-PAGR|MEX|ST_1|Cluster_NA|2017/01/01:0.0056084374):0.0049112026,E3794-BMCL|MEX|ST_3|Cluster_NA|2017/01/01:0.0049347016):0.0059450610,CEC-21-3626|MEX|ST_1|Cluster_NA|2021/05/13:0.0205184576):0.0014184568,(((CEC-22-8606|MEX|ST_1|Cluster_NA|2022/08/15:0.0044202403,CEC-22-8890|MEX|ST_1|Cluster_NA|2022/09/06:0.0068241855):0.0031480649,CEC-22-8945|MEX|ST_2|Cluster_NA|2022/09/12:0.0209898210):0.0066479651,E1680-JEAE|MEX|ST_1|Cluster_NA|2014/01/01:0.0114370649):0.0034119115):0.0000065898,E4860-RARF|MEX|ST_1|Cluster_NA|2017/01/01:0.0289336919):0.0014866426,(((CEC-20-0980|MEX|ST_1|Cluster_NA|2020/07/22:0.0000027755,CEC-20-1368|MEX|ST_1|Cluster_NA|2020/09/07:0.0000027755):0.0175995358,((CEC-21-2631|MEX|ST_1|Cluster_NA|2021/02/11:0.0000080510,CEC-21-2650|MEX|ST_1|Cluster_NA|2021/02/12:0.0015186151):0.0046272235,CEC-22-8309|MEX|ST_1|Cluster_NA|2022/07/14:0.0041486013):0.0070274842):0.0034936926,(CEC-22-6391|MEX|ST_2|Cluster_NA|2022/02/08:0.0169156326,E3355-JMRO|MEX|ST_3|Cluster_NA|2017/01/01:0.0086533302):0.0005735967):0.0073026893):0.0033293739,CEC-22-7860|MEX|ST_1|Cluster_NA|2022/06/07:0.0143009270):0.0035901176):0.0097300888,(KEXV01036616|BR|ST_NA|Cluster_NA|2017/01/01:0.0285986678,E6951-SLN|MEX|ST_3|Cluster_NA|2018/01/01:0.0298816003):0.0057964368):0.0015240625,ON423222|BR|ST_NA|Cluster_NA|2013/01/01:0.0243721917):0.0052657839,((MF456042|US|ST_NA|Cluster_NA|2012/01/01:0.0149208681,(MF456301|US|ST_NA|Cluster_NA|2011/01/01:0.0045726175,MF457356|US|ST_NA|Cluster_NA|2015/01/01:0.0069167552):0.0047495842):0.0188843814,E2982-JAGA|MEX|ST_3|Cluster_NA|2016/01/01:0.0148384356):0.0055410011):0.0006021195,((MF456813|US|ST_NA|Cluster_NA|2013/01/01:0.0142250636,(MG942361|US|ST_NA|Cluster_NA|2012/01/01:0.0012136691,(MG943620|US|ST_NA|Cluster_NA|2016/01/01:0.0035148035,MK922923|US|ST_NA|Cluster_NA|2018/01/01:0.0008454928):0.0158414826):0.0275826753):0.0058752539,MH354894|US|ST_NA|Cluster_NA|2013/01/01:0.0402632583):0.0020498544):0.0032423989,((((((CEC-20-2046|MEX|ST_2|Cluster_NA|2020/11/17:0.0194647887,(E0264-GHM|MEX|ST_3|Cluster_NA|2012/01/01:0.0105139174,E0451-RTI|MEX|ST_3|Cluster_NA|2012/01/01:0.0040105818):0.0087908999):0.0072067154,(((CEC-21-5235|MEX|ST_1|Cluster_NA|2021/10/15:0.0089106074,(CEC-22-7547|MEX|ST_1|Cluster_NA|2022/05/17:0.0169509689,E4915-RSF|MEX|ST_3|Cluster_NA|2017/01/01:0.0041011662):0.0043527651):0.0016204437,((E3817-EAGE|MEX|ST_3|Cluster_NA|2017/01/01:0.0037177510,(E3911-JASC|MEX|ST_3|Cluster_NA|2017/01/01:0.0018862873,E4090-JMEP|MEX|ST_3|Cluster_NA|2017/01/01:0.0028760954):0.0035483398):0.0023218175,E6324-EERR|MEX|ST_3|Cluster_NA|2018/01/01:0.0040091151):0.0038133589):0.0008874722,(E0344-SGC|MEX|ST_3|Cluster_NA|2012/01/01:0.0126500201,E1444-GMM|MEX|ST_1|Cluster_NA|2014/01/01:0.0128346855):0.0000061388):0.0039688519):0.0009358541,E3329-HIMN|MEX|ST_3|Cluster_NA|2017/01/01:0.0203094625):0.0083541098,E4837-DJH|MEX|ST_3|Cluster_NA|2017/01/01:0.0267506653):0.0136534815,((KU190580|CA|ST_NA|Cluster_NA|2011/01/01:0.0174698484,E4532-KAMC|MEX|ST_3|Cluster_NA|2017/01/01:0.0248518915):0.0050654128,MH353023|US|ST_NA|Cluster_NA|2014/01/01:0.0287064326):0.0017348375):0.0031034763,((((((CEC-22-6147|MEX|ST_1|Cluster_NA|2022/01/17:0.0205613558,CEC-22-9346|MEX|ST_2|Cluster_NA|2022/10/20:0.0155765109):0.0107129925,(((((CEC-22-8352|MEX|ST_2|Cluster_NA|2022/07/18:0.0132847889,(E4600-AGAS|MEX|ST_3|Cluster_NA|2017/01/01:0.0047622947,E6605-ANM|MEX|ST_3|Cluster_NA|2018/01/01:0.0019729810):0.0073945210):0.0079860338,(E2232-ICF|MEX|ST_3|Cluster_NA|2015/01/01:0.0026774704,E3446-RRM|MEX|ST_3|Cluster_NA|2016/01/01:0.0049468618):0.0065275304):0.0000071459,(E4741-AJV|MEX|ST_3|Cluster_NA|2017/01/01:0.0032654829,E4746-ICV|MEX|ST_3|Cluster_NA|2017/01/01:0.0000027755):0.0043692178):0.0040785725,E1830-VVRR|MEX|ST_1|Cluster_NA|2015/01/01:0.0069073556):0.0006886194,E1080-CFBR|MEX|ST_3|Cluster_NA|2013/01/01:0.0056690001):0.0000075943):0.0133555195,MF456084|US|ST_NA|Cluster_NA|2011/01/01:0.0181246152):0.0028463306,MF456860|US|ST_NA|Cluster_NA|2012/01/01:0.0152728218):0.0008039590,KEXV01039101|BR|ST_NA|Cluster_NA|2017/01/01:0.0198557888):0.0033154748,((((((KEXV01015340|BR|ST_NA|Cluster_NA|2014/01/01:0.0285955277,((KEXV01043467|BR|ST_NA|Cluster_NA|2016/01/01:0.0102910988,KEXV01043835|BR|ST_NA|Cluster_NA|2016/01/01:0.0080748060):0.0023469773,KEXV01046664|BR|ST_NA|Cluster_NA|2017/01/01:0.0135591998):0.0027310998):0.0092514820,KEXV01042640|BR|ST_NA|Cluster_NA|2017/01/01:0.0135748901):0.0025171278,KEXV01040530|BR|ST_NA|Cluster_NA|2016/01/01:0.0211776732):0.0000709158,KEXV01046533|BR|ST_NA|Cluster_NA|2017/01/01:0.0119002643):0.0077342564,KEXV01042087|BR|ST_NA|Cluster_NA|2016/01/01:0.0442116547):0.0085587787,KEXV01043364|BR|ST_NA|Cluster_NA|2016/01/01:0.0210743517):0.0063181310):0.0036500115):0.0000033763):0.0013431305,(((((((((KEXV01007105|BR|ST_NA|Cluster_NA|2014/01/01:0.0260236440,KEXV01046334|BR|ST_NA|Cluster_NA|2017/01/01:0.0047804160):0.0167334387,KEXV01015608|BR|ST_NA|Cluster_NA|2015/01/01:0.0432522389):0.0077062097,E2722-ECVU|MEX|ST_3|Cluster_NA|2015/01/01:0.0245432381):0.0045700664,KEXV01038416|BR|ST_NA|Cluster_NA|2016/01/01:0.0324873032):0.0016588544,(KEXV01008528|BR|ST_NA|Cluster_NA|2015/01/01:0.0093756698,((KEXV01008631|BR|ST_NA|Cluster_NA|2015/01/01:0.0157289986,(KEXV01039813|BR|ST_NA|Cluster_NA|2017/01/01:0.0180639617,MZ475755|BR|ST_NA|Cluster_NA|2015/01/01:0.0174916139):0.0080566864):0.0096009829,(KEXV01038535|BR|ST_NA|Cluster_NA|2016/01/01:0.0101715229,KEXV01039190|BR|ST_NA|Cluster_NA|2017/01/01:0.0235188518):0.0000027755):0.0119226845):0.0036166735):0.0000065826,KEXV01039602|BR|ST_NA|Cluster_NA|2017/01/01:0.0063802192):0.0012394907,(((KEXV01008211|BR|ST_NA|Cluster_NA|2014/01/01:0.0160655815,(KEXV01038268|BR|ST_NA|Cluster_NA|2016/01/01:0.0135736962,KEXV01038739|BR|ST_NA|Cluster_NA|2016/01/01:0.0242534868):0.0031294725):0.0092330553,KEXV01043892|BR|ST_NA|Cluster_NA|2016/01/01:0.0346774803):0.0087286624,((KEXV01037736|BR|ST_NA|Cluster_NA|2016/01/01:0.0390799686,KEXV01045665|BR|ST_NA|Cluster_NA|2017/01/01:0.0160324337):0.0046414390,((KEXV01038469|BR|ST_NA|Cluster_NA|2016/01/01:0.0226540378,KX357280|BR|ST_NA|Cluster_NA|2013/01/01:0.0261308760):0.0082483035,(KEXV01042685|BR|ST_NA|Cluster_NA|2017/01/01:0.0294673048,(KM851075|BR|ST_NA|Cluster_NA|2012/01/01:0.0000027755,MN528356|BR|ST_NA|Cluster_NA|2018/01/01:0.0000027755):0.0162671701):0.0172746889):0.0008152188):0.0025999793):0.0029538379):0.0013773273,(((KEXV01012585|BR|ST_NA|Cluster_NA|2015/01/01:0.0179311020,(KEXV01040306|BR|ST_NA|Cluster_NA|2016/01/01:0.0135787834,KEXV01041096|BR|ST_NA|Cluster_NA|2016/01/01:0.0162565349):0.0155389038):0.0109269869,((KY037029|US|ST_NA|Cluster_NA|2012/01/01:0.0005586306,KY036997|US|ST_NA|Cluster_NA|2011/01/01:0.0024165857):0.0281485296,(E5362-JEBH|MEX|ST_3|Cluster_NA|2017/01/01:0.0014272152,E5980-CZG|MEX|ST_3|Cluster_NA|2018/01/01:0.0052680593):0.0381741571):0.0032392462):0.0023097598,(KEXV01015700|BR|ST_NA|Cluster_NA|2015/01/01:0.0238236190,(((KEXV01016387|BR|ST_NA|Cluster_NA|2015/01/01:0.0352587968,KEXV01036566|BR|ST_NA|Cluster_NA|2016/01/01:0.0296770349):0.0031538447,(KEXV01031355|BR|ST_NA|Cluster_NA|2015/01/01:0.0159712238,MF457120|US|ST_NA|Cluster_NA|2012/01/01:0.0277093864):0.0041855872):0.0000065898,KEXV01043850|BR|ST_NA|Cluster_NA|2016/01/01:0.0305133494):0.0007795958):0.0061645300):0.0059163138):0.0000065898,((KEXV01012189|BR|ST_NA|Cluster_NA|2015/01/01:0.0209335029,(KEXV01039824|BR|ST_NA|Cluster_NA|2017/01/01:0.0211634887,MF594881|BR|ST_NA|Cluster_NA|2011/01/01:0.0179235668):0.0189011816):0.0030375165,((((KEXV01032816|BR|ST_NA|Cluster_NA|2016/01/01:0.0262435554,(KEXV01033220|BR|ST_NA|Cluster_NA|2017/01/01:0.0324398928,(((KEXV01033429|BR|ST_NA|Cluster_NA|2017/01/01:0.0137268069,KEXV01034323|BR|ST_NA|Cluster_NA|2016/01/01:0.0072599358):0.0009189149,KEXV01034451|BR|ST_NA|Cluster_NA|2017/01/01:0.0082319144):0.0083190319,(KEXV01034194|BR|ST_NA|Cluster_NA|2016/01/01:0.0232019978,KF782730|BR|ST_NA|Cluster_NA|2012/01/01:0.0122657659):0.0026870130):0.0055240993):0.0037694125):0.0041439592,KEXV01033178|BR|ST_NA|Cluster_NA|2017/01/01:0.0206473005):0.0056395113,KEXV01032899|BR|ST_NA|Cluster_NA|2016/01/01:0.0321941282):0.0006043199,KEXV01033074|BR|ST_NA|Cluster_NA|2016/01/01:0.0087993069):0.0060821703):0.0031240366):0.0016007663):0.0000065961,(((KX505390|US|ST_NA|Cluster_NA|2014/01/01:0.0104431285,MW754025|US|ST_NA|Cluster_NA|2017/01/01:0.0112359827):0.0152472723,(MF455899|US|ST_NA|Cluster_NA|2012/01/01:0.0141598030,OR737217|US|ST_NA|Cluster_NA|2017/01/01:0.0291667804):0.0083644132):0.0040788593,MF455522|US|ST_NA|Cluster_NA|2012/01/01:0.0107051440):0.0042002735):0.0017931676):0.0001105301,((((((((((((CEC-19-0193|MEX|ST_2|Cluster_NA|2019/09/05:0.0082329355,CEC-21-4486|MEX|ST_1|Cluster_NA|2021/08/06:0.0016579634):0.0146806086,E0119-HJPL|MEX|ST_1|Cluster_NA|2011/01/01:0.0183108947):0.0104265353,(CEC-21-4274|MEX|ST_1|Cluster_NA|2021/07/12:0.0262563070,E0170-FPR|MEX|ST_3|Cluster_NA|2011/01/01:0.0310478832):0.0052763434):0.0124045146,(((KM358019|US|ST_NA|Cluster_NA|2011/01/01:0.0010010372,MF457061|US|ST_NA|Cluster_NA|2012/01/01:0.0000027755):0.0034295067,(MF456259|US|ST_NA|Cluster_NA|2013/01/01:0.0068941233,MF456978|US|ST_NA|Cluster_NA|2012/01/01:0.0095081087):0.0015064939):0.0123684929,MF456741|US|ST_NA|Cluster_NA|2011/01/01:0.0183226880):0.0154411715):0.0009589317,(((KJ474553|PA|ST_NA|Cluster_NA|2013/01/01:0.0361932146,E7505-YFHC|MEX|ST_3|Cluster_NA|2018/01/01:0.0354608908):0.0077836640,(MF455771|US|ST_NA|Cluster_NA|2012/01/01:0.0337695812,((MG942153|US|ST_NA|Cluster_NA|2011/01/01:0.0140611707,MG942996|US|ST_NA|Cluster_NA|2014/01/01:0.0251330944):0.0081533999,(MG942281|US|ST_NA|Cluster_NA|2012/01/01:0.0137643529,((MG943521|US|ST_NA|Cluster_NA|2016/01/01:0.0008072762,((MG943565|US|ST_NA|Cluster_NA|2016/01/01:0.0024245843,MG943749|US|ST_NA|Cluster_NA|2016/01/01:0.0016053329):0.0007855066,(MK922853|US|ST_NA|Cluster_NA|2018/01/01:0.0056960780,MK922909|US|ST_NA|Cluster_NA|2018/01/01:0.0024459285):0.0007543755):0.0000027755):0.0025937627,(MG943585|US|ST_NA|Cluster_NA|2016/01/01:0.0019301745,MK922699|US|ST_NA|Cluster_NA|2018/01/01:0.0092668500):0.0070843286):0.0166142622):0.0053011833):0.0038277665):0.0107071877):0.0003708100,E1903-SPM|MEX|ST_1|Cluster_NA|2015/01/01:0.0289856953):0.0026523634):0.0000077111,((MG942095|US|ST_NA|Cluster_NA|2011/01/01:0.0040014688,MG942248|US|ST_NA|Cluster_NA|2011/01/01:0.0170700534):0.0118077989,MG942784|US|ST_NA|Cluster_NA|2013/01/01:0.0305331362):0.0095362268):0.0017679998,(((((KEXV01002516|BR|ST_NA|Cluster_NA|2015/01/01:0.0363834084,KEXV01012124|BR|ST_NA|Cluster_NA|2014/01/01:0.0415206349):0.0005437524,(((KEXV01009105|BR|ST_NA|Cluster_NA|2015/01/01:0.0171759229,(KEXV01033520|BR|ST_NA|Cluster_NA|2016/01/01:0.0257674888,KEXV01033636|BR|ST_NA|Cluster_NA|2016/01/01:0.0156075095):0.0055852974):0.0024819943,KEXV01033534|BR|ST_NA|Cluster_NA|2016/01/01:0.0220959089):0.0061995132,KEXV01035732|BR|ST_NA|Cluster_NA|2016/01/01:0.0384867784):0.0070385039):0.0065818116,((KEXV01032101|BR|ST_NA|Cluster_NA|2016/01/01:0.0140938924,KEXV01032108|BR|ST_NA|Cluster_NA|2016/01/01:0.0085638399):0.0153924094,KU190481|CA|ST_NA|Cluster_NA|2011/01/01:0.0294127677):0.0059570396):0.0019263723,(KEXV01030959|BR|ST_NA|Cluster_NA|2015/01/01:0.0339552584,MF455983|US|ST_NA|Cluster_NA|2011/01/01:0.0390280381):0.0058004263):0.0006322346,(KEXV01009256|BR|ST_NA|Cluster_NA|2015/01/01:0.0345114919,((((KEXV01032976|BR|ST_NA|Cluster_NA|2016/01/01:0.0177871827,(KEXV01033858|BR|ST_NA|Cluster_NA|2016/01/01:0.0046300237,KEXV01034189|BR|ST_NA|Cluster_NA|2017/01/01:0.0118972830):0.0103554673):0.0090030881,(((KEXV01033993|BR|ST_NA|Cluster_NA|2017/01/01:0.0032872320,KEXV01034061|BR|ST_NA|Cluster_NA|2017/01/01:0.0144621435):0.0065441932,KEXV01035771|BR|ST_NA|Cluster_NA|2016/01/01:0.0201802559):0.0043033821,((KEXV01035784|BR|ST_NA|Cluster_NA|2016/01/01:0.0219111858,((KEXV01044084|BR|ST_NA|Cluster_NA|2016/01/01:0.0000027755,KEXV01046203|BR|ST_NA|Cluster_NA|2017/01/01:0.0059821762):0.0051097958,(MN509138|BR|ST_NA|Cluster_NA|2014/01/01:0.0000027755,MN509139|BR|ST_NA|Cluster_NA|2014/01/01:0.0019724250):0.0059166317):0.0000083090):0.0000065826,KEXV01035922|BR|ST_NA|Cluster_NA|2017/01/01:0.0073186902):0.0137751591):0.0057683776):0.0025808168,(((KEXV01033434|BR|ST_NA|Cluster_NA|2017/01/01:0.0465883629,MN509117|BR|ST_NA|Cluster_NA|2014/01/01:0.0348920755):0.0037590374,KEXV01033897|BR|ST_NA|Cluster_NA|2016/01/01:0.0242713267):0.0025255186,KEXV01033974|BR|ST_NA|Cluster_NA|2017/01/01:0.0164497145):0.0000065898):0.0120774122,(MF456916|US|ST_NA|Cluster_NA|2011/01/01:0.0107045300,(MG943760|US|ST_NA|Cluster_NA|2016/01/01:0.0060607238,MH789688|US|ST_NA|Cluster_NA|2016/01/01:0.0060287414):0.0059713756):0.0217783821):0.0041777225):0.0010968606):0.0030676249):0.0000068621,(((((((CEC-21-2632|MEX|ST_1|Cluster_NA|2021/02/11:0.0098710962,((CEC-21-3944|MEX|ST_2|Cluster_NA|2021/06/10:0.0007530678,CEC-22-8482|MEX|ST_2|Cluster_NA|2022/08/04:0.0015779078):0.0041468933,(CEC-22-8653|MEX|ST_1|Cluster_NA|2022/08/17:0.0000027755,CEC-22-8663|MEX|ST_1|Cluster_NA|2022/08/18:0.0000027755):0.0157711640):0.0032840849):0.0155152016,E1727-LHO|MEX|ST_1|Cluster_NA|2014/01/01:0.0147321548):0.0053032870,(((CEC-21-3743|MEX|ST_1|Cluster_NA|2021/05/24:0.0067022878,(CEC-21-4657|MEX|ST_1|Cluster_NA|2021/08/24:0.0000065826,CEC-22-6959|MEX|ST_1|Cluster_NA|2022/03/28:0.0077055352):0.0017679921):0.0066606715,CEC-22-8066|MEX|ST_1|Cluster_NA|2022/06/24:0.0069308917):0.0122089451,CEC-22-7419|MEX|ST_1|Cluster_NA|2022/05/09:0.0210510425):0.0030977869):0.0015358703,(CEC-22-6694|MEX|ST_2|Cluster_NA|2022/03/04:0.0127639009,CEC-22-9224|MEX|ST_1|Cluster_NA|2022/10/06:0.0101547586):0.0135770675):0.0108092724,E3324-HHFS|MEX|ST_3|Cluster_NA|2017/01/01:0.0539039177):0.0083454640,(((KEXV01032927|BR|ST_NA|Cluster_NA|2016/01/01:0.0328380908,KEXV01043593|BR|ST_NA|Cluster_NA|2016/01/01:0.0238514406):0.0271837266,MN971686|US|ST_NA|Cluster_NA|2016/01/01:0.0252776506):0.0027715895,MH354861|US|ST_NA|Cluster_NA|2013/01/01:0.0254956582):0.0020192117):0.0027797588,(((((KEXV01015672|BR|ST_NA|Cluster_NA|2015/01/01:0.0206990311,KEXV01039059|BR|ST_NA|Cluster_NA|2017/01/01:0.0157783333):0.0225308380,((KEXV01036492|BR|ST_NA|Cluster_NA|2016/01/01:0.0304483297,KEXV01043610|BR|ST_NA|Cluster_NA|2016/01/01:0.0482943705):0.0126938589,((((E1308-LAFS|MEX|ST_1|Cluster_NA|2013/01/01:0.0054942490,E4462-PMP|MEX|ST_3|Cluster_NA|2017/01/01:0.0058682730):0.0105488522,E4056-JJGC|MEX|ST_3|Cluster_NA|2017/01/01:0.0209632415):0.0000029887,E4206-MBA|MEX|ST_3|Cluster_NA|2017/01/01:0.0149634493):0.0051275052,((E2955-AVC|MEX|ST_3|Cluster_NA|2016/01/01:0.0034997446,(E2956-PVM|MEX|ST_3|Cluster_NA|2016/01/01:0.0002698282,E7273-ABL|MEX|ST_3|Cluster_NA|2018/01/01:0.0091955900):0.0045947023):0.0090927276,E5496-EMM|MEX|ST_3|Cluster_NA|2017/01/01:0.0058803968):0.0157285484):0.0165241111):0.0021753328):0.0036548434,MF455786|US|ST_NA|Cluster_NA|2011/01/01:0.0207627692):0.0019238588,(((E4753-JACS|MEX|ST_3|Cluster_NA|2017/01/01:0.0033098170,E6858-OAR|MEX|ST_3|Cluster_NA|2018/01/01:0.0067559946):0.0098389071,E5102-ATF|MEX|ST_3|Cluster_NA|2017/01/01:0.0142038325):0.0207521197,(E5993-JFMG|MEX|ST_3|Cluster_NA|2018/01/01:0.0046019350,(E6878-JJHM|MEX|ST_3|Cluster_NA|2018/01/01:0.0000027755,E6888-LAC|MEX|ST_3|Cluster_NA|2018/01/01:0.0000027755):0.0111105339):0.0291553695):0.0060960119):0.0000080486,(OR736784|US|ST_NA|Cluster_NA|2015/01/01:0.0409751987,(KY035994|US|ST_NA|Cluster_NA|2012/01/01:0.0065087934,KY037079|US|ST_NA|Cluster_NA|2013/01/01:0.0076829669):0.0125354018):0.0055506093):0.0049243939):0.0009348381):0.0044804123,(((((((((((((((CEC-19-0906|MEX|ST_1|Cluster_NA|2019/11/27:0.0004047718,(CEC-21-4790|MEX|ST_1|Cluster_NA|2021/09/08:0.0000027755,CEC-22-7392|MEX|ST_1|Cluster_NA|2022/05/04:0.0060603855):0.0015230726):0.0155139981,CEC-22-9388|MEX|ST_1|Cluster_NA|2022/10/24:0.0201012284):0.0056606985,((CEC-22-6140|MEX|ST_1|Cluster_NA|2022/01/17:0.0197763367,CEC-22-9212|MEX|ST_1|Cluster_NA|2022/10/05:0.0093759201):0.0070161756,(CEC-22-6475|MEX|ST_1|Cluster_NA|2022/02/15:0.0134439484,E2664-APH|MEX|ST_1|Cluster_NA|2015/01/01:0.0106436575):0.0052992991):0.0031695763):0.0022260198,(CEC-21-5839|MEX|ST_1|Cluster_NA|2021/12/07:0.0137198367,((E1847-DARM|MEX|ST_1|Cluster_NA|2015/01/01:0.0030331776,E1849-EEA|MEX|ST_1|Cluster_NA|2015/01/01:0.0059607606):0.0007490490,E5673-UMAG|MEX|ST_1|Cluster_NA|2017/01/01:0.0073140420):0.0108677899):0.0164086193):0.0000070855,((CEC-21-3880|MEX|ST_1|Cluster_NA|2021/06/04:0.0114369563,E3519-OSH|MEX|ST_3|Cluster_NA|2017/01/01:0.0040471811):0.0008981048,E3252-AAAB|MEX|ST_3|Cluster_NA|2017/01/01:0.0203731875):0.0050244273):0.0000065898,((E5622-JLGG|MEX|ST_3|Cluster_NA|2017/01/01:0.0009879565,E6724-FGHF|MEX|ST_3|Cluster_NA|2018/01/01:0.0118735271):0.0010311924,(E6809-OUSC|MEX|ST_3|Cluster_NA|2018/01/01:0.0000027755,E7166-LSAA|MEX|ST_3|Cluster_NA|2018/01/01:0.0241870249):0.0009391917):0.0089110559):0.0085388084,(((((CEC-19-0931|MEX|ST_1|Cluster_NA|2019/11/27:0.0047889082,E6959-CGPG|MEX|ST_3|Cluster_NA|2018/01/01:0.0009680347):0.0000069608,E6839-PRE|MEX|ST_3|Cluster_NA|2018/01/01:0.0029155582):0.0011734764,E3509-MANA|MEX|ST_3|Cluster_NA|2017/01/01:0.0038726203):0.0067245281,((CEC-22-8600|MEX|ST_1|Cluster_NA|2022/08/12:0.0003896256,CEC-22-8853|MEX|ST_1|Cluster_NA|2022/08/31:0.0009008825):0.0067383293,E6259-DHL|MEX|ST_3|Cluster_NA|2018/01/01:0.0049184103):0.0042070675):0.0057133217,((CEC-21-3977|MEX|ST_2|Cluster_NA|2021/06/14:0.0113387722,E3867-DSC|MEX|ST_3|Cluster_NA|2017/01/01:0.0019557934):0.0022077197,E7051-JEMG|MEX|ST_3|Cluster_NA|2018/01/01:0.0050994901):0.0054725853):0.0159551243):0.0084352074,((KEXV01032361|BR|ST_NA|Cluster_NA|2016/01/01:0.0155343983,(KEXV01032719|BR|ST_NA|Cluster_NA|2017/01/01:0.0191702479,KEXV01032760|BR|ST_NA|Cluster_NA|2017/01/01:0.0164903755):0.0127090571):0.0161167098,((KEXV01037896|BR|ST_NA|Cluster_NA|2016/01/01:0.0206174066,KEXV01038218|BR|ST_NA|Cluster_NA|2017/01/01:0.0209788022):0.0233385615,(((KEXV01042753|BR|ST_NA|Cluster_NA|2016/01/01:0.0288990310,(E2274-FNV|MEX|ST_3|Cluster_NA|2015/01/01:0.0046147730,E2275-IAH|MEX|ST_3|Cluster_NA|2015/01/01:0.0129614520):0.0241568040):0.0027525437,KY190152|US|ST_NA|Cluster_NA|2011/01/01:0.0299037126):0.0000070855,KJ680940|US|ST_NA|Cluster_NA|2012/01/01:0.0411130683):0.0029316577):0.0031026025):0.0000066238):0.0000065898,KY037021|US|ST_NA|Cluster_NA|2012/01/01:0.0216863660):0.0023617311,((CEC-22-7138|MEX|ST_1|Cluster_NA|2022/04/11:0.0209372986,((MG942463|US|ST_NA|Cluster_NA|2012/01/01:0.0261727911,(((E4495-DGG|MEX|ST_3|Cluster_NA|2017/01/01:0.0000027755,E4788-CAGP|MEX|ST_3|Cluster_NA|2017/01/01:0.0000027755):0.0122016355,E6321-AJSR|MEX|ST_3|Cluster_NA|2018/01/01:0.0047678996):0.0082632301,E7401-JASM|MEX|ST_3|Cluster_NA|2018/01/01:0.0185424727):0.0222012378):0.0024395547,MG943535|US|ST_NA|Cluster_NA|2016/01/01:0.0311705222):0.0079100883):0.0010800487,MH355226|US|ST_NA|Cluster_NA|2014/01/01:0.0346665494):0.0014569439):0.0069056604,MG942461|US|ST_NA|Cluster_NA|2012/01/01:0.0142558490):0.0042306602,((((((((((((((((((KEXV01002495|BR|ST_NA|Cluster_NA|2015/01/01:0.0087497439,KEXV01031529|BR|ST_NA|Cluster_NA|2016/01/01:0.0288842520):0.0079671879,(((KEXV01029282|BR|ST_NA|Cluster_NA|2015/01/01:0.0177331524,(((((KEXV01029311|BR|ST_NA|Cluster_NA|2015/01/01:0.0057627248,((KEXV01029377|BR|ST_NA|Cluster_NA|2015/01/01:0.0081589763,KEXV01031547|BR|ST_NA|Cluster_NA|2016/01/01:0.0079927643):0.0067388011,KEXV01029384|BR|ST_NA|Cluster_NA|2015/01/01:0.0009936849):0.0059430452):0.0009955986,((KEXV01029409|BR|ST_NA|Cluster_NA|2016/01/01:0.0140707823,(((KEXV01031616|BR|ST_NA|Cluster_NA|2016/01/01:0.0019256541,(KEXV01031625|BR|ST_NA|Cluster_NA|2016/01/01:0.0117471102,(KEXV01031696|BR|ST_NA|Cluster_NA|2017/01/01:0.0052382893,KEXV01031728|BR|ST_NA|Cluster_NA|2017/01/01:0.0030867579):0.0052672797):0.0000057375):0.0063942504,(KEXV01031893|BR|ST_NA|Cluster_NA|2017/01/01:0.0134678110,KEXV01040181|BR|ST_NA|Cluster_NA|2017/01/01:0.0243398719):0.0033608322):0.0004067084,((KEXV01031661|BR|ST_NA|Cluster_NA|2016/01/01:0.0144265552,KEXV01031714|BR|ST_NA|Cluster_NA|2017/01/01:0.0033098713):0.0012209348,(KEXV01031899|BR|ST_NA|Cluster_NA|2017/01/01:0.0092868382,KX443048|BR|ST_NA|Cluster_NA|2013/01/01:0.0073806485):0.0045154049):0.0030129439):0.0024478926):0.0021414554,(KEXV01031525|BR|ST_NA|Cluster_NA|2016/01/01:0.0102355139,KEXV01031928|BR|ST_NA|Cluster_NA|2017/01/01:0.0126985252):0.0062795612):0.0000077404):0.0000027755,(KEXV01029371|BR|ST_NA|Cluster_NA|2015/01/01:0.0039832529,KEXV01031803|BR|ST_NA|Cluster_NA|2017/01/01:0.0171306551):0.0009054436):0.0000065826,KEXV01031856|BR|ST_NA|Cluster_NA|2017/01/01:0.0126533810):0.0000027755,((KEXV01029357|BR|ST_NA|Cluster_NA|2015/01/01:0.0118125464,MW545393|BR|ST_NA|Cluster_NA|2018/01/01:0.0115173696):0.0015803846,KEXV01031603|BR|ST_NA|Cluster_NA|2016/01/01:0.0079693866):0.0009593058):0.0020641314):0.0008466603,KEXV01031730|BR|ST_NA|Cluster_NA|2017/01/01:0.0056509275):0.0042373960,(KEXV01031649|BR|ST_NA|Cluster_NA|2016/01/01:0.0169523351,KEXV01031766|BR|ST_NA|Cluster_NA|2017/01/01:0.0157382968):0.0075720532):0.0000065826):0.0058693167,(KEXV01031595|BR|ST_NA|Cluster_NA|2016/01/01:0.0183846344,KEXV01031926|BR|ST_NA|Cluster_NA|2017/01/01:0.0357918626):0.0019098178):0.0102043973,((KEXV01040162|BR|ST_NA|Cluster_NA|2016/01/01:0.0207166654,(KX443082|BR|ST_NA|Cluster_NA|2013/01/01:0.0000027755,MN528350|BR|ST_NA|Cluster_NA|2018/01/01:0.0000027755):0.0224499069):0.0035875340,KEXV01040168|BR|ST_NA|Cluster_NA|2016/01/01:0.0228414922):0.0044474345):0.0000073915,((KEXV01029896|BR|ST_NA|Cluster_NA|2015/01/01:0.0168234106,KX443064|BR|ST_NA|Cluster_NA|2013/01/01:0.0252289625):0.0062043709,(KEXV01031814|BR|ST_NA|Cluster_NA|2017/01/01:0.0147333835,MW545415|BR|ST_NA|Cluster_NA|2018/01/01:0.0223742139):0.0074852747):0.0000075542):0.0008127607,(KEXV01029894|BR|ST_NA|Cluster_NA|2015/01/01:0.0231572297,((KX443035|BR|ST_NA|Cluster_NA|2013/01/01:0.0070463844,(KX443087|BR|ST_NA|Cluster_NA|2013/01/01:0.0000027755,MN528354|BR|ST_NA|Cluster_NA|2018/01/01:0.0000027755):0.0063230148):0.0168557030,KX443057|BR|ST_NA|Cluster_NA|2013/01/01:0.0183648520):0.0015704483):0.0000072079):0.0019970568,(KEXV01040170|BR|ST_NA|Cluster_NA|2016/01/01:0.0414376566,KX443050|BR|ST_NA|Cluster_NA|2013/01/01:0.0285185005):0.0037761662):0.0056636375,(((((KEXV01029301|BR|ST_NA|Cluster_NA|2015/01/01:0.0273813944,KEXV01029429|BR|ST_NA|Cluster_NA|2016/01/01:0.0085390795):0.0054595343,(KEXV01029335|BR|ST_NA|Cluster_NA|2015/01/01:0.0184035891,KEXV01031836|BR|ST_NA|Cluster_NA|2017/01/01:0.0220674251):0.0153999173):0.0000075542,(((((KEXV01029355|BR|ST_NA|Cluster_NA|2015/01/01:0.0115521873,(KEXV01044350|BR|ST_NA|Cluster_NA|2016/01/01:0.0019873229,((((MN528242|BR|ST_NA|Cluster_NA|2016/01/01:0.0000027755,MN528338|BR|ST_NA|Cluster_NA|2017/01/01:0.0000027755):0.0009960552,MN528299|BR|ST_NA|Cluster_NA|2015/01/01:0.0000027755):0.0000027755,MN528316|BR|ST_NA|Cluster_NA|2016/01/01:0.0009934961):0.0000065826,MN528333|BR|ST_NA|Cluster_NA|2017/01/01:0.0147120067):0.0014272798):0.0163087088):0.0059271752,KEXV01031902|BR|ST_NA|Cluster_NA|2017/01/01:0.0106285716):0.0031828620,(((KEXV01031587|BR|ST_NA|Cluster_NA|2016/01/01:0.0186106632,KEXV01031953|BR|ST_NA|Cluster_NA|2017/01/01:0.0250925008):0.0113934308,(MW545377|BR|ST_NA|Cluster_NA|2018/01/01:0.0287340378,(MW545381|BR|ST_NA|Cluster_NA|2018/01/01:0.0207557949,MW545387|BR|ST_NA|Cluster_NA|2018/01/01:0.0157941259):0.0112627601):0.0037721453):0.0022090087,MN528254|BR|ST_NA|Cluster_NA|2017/01/01:0.0160422678):0.0000027755):0.0030292200,KEXV01040192|BR|ST_NA|Cluster_NA|2017/01/01:0.0131965779):0.0021424861,KEXV01029437|BR|ST_NA|Cluster_NA|2016/01/01:0.0346966053):0.0043785692):0.0053488794,(KEXV01031663|BR|ST_NA|Cluster_NA|2016/01/01:0.0217018750,KT998270|GF|ST_NA|Cluster_NA|2012/01/01:0.0311127265):0.0059032388):0.0000068107,((((KEXV01029399|BR|ST_NA|Cluster_NA|2016/01/01:0.0243431153,(KT998255|GF|ST_NA|Cluster_NA|2012/01/01:0.0084556006,KT998261|GF|ST_NA|Cluster_NA|2012/01/01:0.0111097174):0.0222302998):0.0079697656,KT998218|GF|ST_NA|Cluster_NA|2011/01/01:0.0233537926):0.0028106567,(((KEXV01031679|BR|ST_NA|Cluster_NA|2016/01/01:0.0245770210,KEXV01031887|BR|ST_NA|Cluster_NA|2017/01/01:0.0108356010):0.0128714737,((KEXV01040178|BR|ST_NA|Cluster_NA|2017/01/01:0.0541394463,KT998265|GF|ST_NA|Cluster_NA|2012/01/01:0.0304205436):0.0070540347,KT998251|GF|ST_NA|Cluster_NA|2011/01/01:0.0352210723):0.0002026564):0.0000066669,((KEXV01035950|BR|ST_NA|Cluster_NA|2016/01/01:0.0115570097,KEXV01036312|BR|ST_NA|Cluster_NA|2017/01/01:0.0031099490):0.0257240263,(MF456134|US|ST_NA|Cluster_NA|2011/01/01:0.0131801653,MF456823|US|ST_NA|Cluster_NA|2012/01/01:0.0000027755):0.0173128829):0.0084382556):0.0012126383):0.0031263283,((KEXV01031536|BR|ST_NA|Cluster_NA|2016/01/01:0.0373594728,KEXV01031678|BR|ST_NA|Cluster_NA|2016/01/01:0.0059439587):0.0118148210,KEXV01031554|BR|ST_NA|Cluster_NA|2016/01/01:0.0212725606):0.0067287637):0.0000057564):0.0008176165):0.0017323498,(((((((KEXV01009102|BR|ST_NA|Cluster_NA|2015/01/01:0.0192818098,KEXV01045728|BR|ST_NA|Cluster_NA|2017/01/01:0.0212257941):0.0030400693,KEXV01036133|BR|ST_NA|Cluster_NA|2016/01/01:0.0093513340):0.0062812078,KEXV01043553|BR|ST_NA|Cluster_NA|2016/01/01:0.0214785826):0.0030421058,KEXV01046712|BR|ST_NA|Cluster_NA|2017/01/01:0.0212177116):0.0078201782,KEXV01031693|BR|ST_NA|Cluster_NA|2016/01/01:0.0202159985):0.0088002086,KEXV01031632|BR|ST_NA|Cluster_NA|2016/01/01:0.0228960027):0.0034006637,(KEXV01029424|BR|ST_NA|Cluster_NA|2016/01/01:0.0247683057,KEXV01031630|BR|ST_NA|Cluster_NA|2016/01/01:0.0197319608):0.0170236011):0.0021073826):0.0000065688,((((KEXV01029280|BR|ST_NA|Cluster_NA|2015/01/01:0.0090550762,MW545422|BR|ST_NA|Cluster_NA|2018/01/01:0.0209500673):0.0059394172,KEXV01031702|BR|ST_NA|Cluster_NA|2017/01/01:0.0405051382):0.0023416597,((((KEXV01031368|BR|ST_NA|Cluster_NA|2017/01/01:0.0036221461,(KEXV01040105|BR|ST_NA|Cluster_NA|2017/01/01:0.0225402339,KEXV01045187|BR|ST_NA|Cluster_NA|2017/01/01:0.0220218318):0.0022355596):0.0067414742,(KEXV01043202|BR|ST_NA|Cluster_NA|2016/01/01:0.0370569782,KX443028|BR|ST_NA|Cluster_NA|2013/01/01:0.0184477242):0.0019558679):0.0060429199,(KX443026|BR|ST_NA|Cluster_NA|2013/01/01:0.0094730148,KX443034|BR|ST_NA|Cluster_NA|2013/01/01:0.0146337019):0.0165952655):0.0053606189,(KEXV01031897|BR|ST_NA|Cluster_NA|2017/01/01:0.0292292220,(KT737332|BR|ST_NA|Cluster_NA|2014/01/01:0.0010039078,KT737333|BR|ST_NA|Cluster_NA|2014/01/01:0.0034006775):0.0345542617):0.0040787632):0.0000074594):0.0009353512,((KEXV01029389|BR|ST_NA|Cluster_NA|2016/01/01:0.0280491212,((KT998242|GF|ST_NA|Cluster_NA|2011/01/01:0.0420527106,MW545383|BR|ST_NA|Cluster_NA|2018/01/01:0.0234129281):0.0063145475,MN528346|BR|ST_NA|Cluster_NA|2018/01/01:0.0437713622):0.0049089226):0.0020498846,((((KEXV01031601|BR|ST_NA|Cluster_NA|2016/01/01:0.0594045110,MW545413|BR|ST_NA|Cluster_NA|2018/01/01:0.0389916173):0.0109081246,(KEXV01031757|BR|ST_NA|Cluster_NA|2017/01/01:0.0106814107,MW545337|BR|ST_NA|Cluster_NA|2017/01/01:0.0020629962):0.0271825867):0.0002795507,KEXV01031681|BR|ST_NA|Cluster_NA|2016/01/01:0.0525613497):0.0024261580,KEXV01036200|BR|ST_NA|Cluster_NA|2017/01/01:0.0327119739):0.0012916670):0.0009157609):0.0008479888):0.0000027755,(((((((((((KEXV01012078|BR|ST_NA|Cluster_NA|2015/01/01:0.0185675464,KEXV01031692|BR|ST_NA|Cluster_NA|2016/01/01:0.0196064127):0.0037544070,((KEXV01029316|BR|ST_NA|Cluster_NA|2015/01/01:0.0083287020,MN528277|BR|ST_NA|Cluster_NA|2014/01/01:0.0165098136):0.0000077653,((KEXV01031798|BR|ST_NA|Cluster_NA|2017/01/01:0.0345472830,MN528253|BR|ST_NA|Cluster_NA|2017/01/01:0.0307063252):0.0070188250,MN528285|BR|ST_NA|Cluster_NA|2014/01/01:0.0141826601):0.0020840016):0.0088348361):0.0012886413,KEXV01031707|BR|ST_NA|Cluster_NA|2017/01/01:0.0256100065):0.0028915436,(KEXV01031873|BR|ST_NA|Cluster_NA|2017/01/01:0.0262526481,(KEXV01036938|BR|ST_NA|Cluster_NA|2016/01/01:0.0097432237,KEXV01037451|BR|ST_NA|Cluster_NA|2017/01/01:0.0162070717):0.0068429907):0.0010230989):0.0008031313,(KEXV01029342|BR|ST_NA|Cluster_NA|2015/01/01:0.0270310020,(KEXV01029416|BR|ST_NA|Cluster_NA|2016/01/01:0.0144416406,KEXV01031762|BR|ST_NA|Cluster_NA|2017/01/01:0.0156705703):0.0020534058):0.0009304165):0.0023729325,((KEXV01029289|BR|ST_NA|Cluster_NA|2015/01/01:0.0179601166,((((KEXV01031557|BR|ST_NA|Cluster_NA|2016/01/01:0.0107864937,KEXV01031849|BR|ST_NA|Cluster_NA|2017/01/01:0.0101864142):0.0068770654,((MN528281|BR|ST_NA|Cluster_NA|2014/01/01:0.0000027755,MN528449|BR|ST_NA|Cluster_NA|2017/01/01:0.0000027755):0.0045819535,MN528292|BR|ST_NA|Cluster_NA|2015/01/01:0.0149978388):0.0003464315):0.0035487877,KEXV01031582|BR|ST_NA|Cluster_NA|2016/01/01:0.0020871153):0.0025744860,KEXV01031778|BR|ST_NA|Cluster_NA|2017/01/01:0.0177819200):0.0053614287):0.0048837164,(KEXV01031781|BR|ST_NA|Cluster_NA|2017/01/01:0.0361571218,KEXV01045828|BR|ST_NA|Cluster_NA|2017/01/01:0.0218028649):0.0001004425):0.0021336975):0.0000068096,((((((KEXV01029291|BR|ST_NA|Cluster_NA|2015/01/01:0.0122211065,KEXV01031909|BR|ST_NA|Cluster_NA|2017/01/01:0.0079158919):0.0043624989,KEXV01031908|BR|ST_NA|Cluster_NA|2017/01/01:0.0129541902):0.0031503517,KEXV01031624|BR|ST_NA|Cluster_NA|2016/01/01:0.0100962005):0.0099981466,KEXV01031682|BR|ST_NA|Cluster_NA|2016/01/01:0.0284071180):0.0033087206,((KEXV01029403|BR|ST_NA|Cluster_NA|2016/01/01:0.0133261169,KEXV01031658|BR|ST_NA|Cluster_NA|2016/01/01:0.0281267946):0.0042876328,KEXV01031555|BR|ST_NA|Cluster_NA|2016/01/01:0.0378206208):0.0021269239):0.0019941711,(((((KEXV01031600|BR|ST_NA|Cluster_NA|2016/01/01:0.0374531559,MN528275|BR|ST_NA|Cluster_NA|2014/01/01:0.0074237064):0.0113701610,KEXV01031885|BR|ST_NA|Cluster_NA|2017/01/01:0.0164115512):0.0029744039,KEXV01031948|BR|ST_NA|Cluster_NA|2017/01/01:0.0157918596):0.0069861010,(KEXV01031650|BR|ST_NA|Cluster_NA|2016/01/01:0.0056668795,KEXV01031739|BR|ST_NA|Cluster_NA|2017/01/01:0.0411274184):0.0056706211):0.0106892885,KEXV01031923|BR|ST_NA|Cluster_NA|2017/01/01:0.0407932562):0.0038123389):0.0000065898):0.0118269195,(KEXV01029406|BR|ST_NA|Cluster_NA|2016/01/01:0.0238452171,KEXV01031749|BR|ST_NA|Cluster_NA|2017/01/01:0.0230977298):0.0078542001):0.0046480118,((((KEXV01029343|BR|ST_NA|Cluster_NA|2015/01/01:0.0090746841,KEXV01031944|BR|ST_NA|Cluster_NA|2017/01/01:0.0225476828):0.0066561119,(KEXV01031732|BR|ST_NA|Cluster_NA|2017/01/01:0.0212838777,KEXV01040165|BR|ST_NA|Cluster_NA|2016/01/01:0.0441973770):0.0055317323):0.0026326464,(KEXV01029345|BR|ST_NA|Cluster_NA|2015/01/01:0.0334430111,(((((KEXV01029430|BR|ST_NA|Cluster_NA|2016/01/01:0.0247610776,KEXV01031579|BR|ST_NA|Cluster_NA|2016/01/01:0.0094862316):0.0149338460,(KEXV01031533|BR|ST_NA|Cluster_NA|2016/01/01:0.0219578480,KEXV01031577|BR|ST_NA|Cluster_NA|2016/01/01:0.0252494113):0.0024833471):0.0054181849,KEXV01031684|BR|ST_NA|Cluster_NA|2016/01/01:0.0475870070):0.0022501382,MW545424|BR|ST_NA|Cluster_NA|2018/01/01:0.0310394580):0.0061933703,KEXV01031754|BR|ST_NA|Cluster_NA|2017/01/01:0.0247287438):0.0023658626):0.0046073997):0.0020671399,(((KEXV01031570|BR|ST_NA|Cluster_NA|2016/01/01:0.0266002583,KEXV01031870|BR|ST_NA|Cluster_NA|2017/01/01:0.0300226027):0.0029553245,KEXV01031617|BR|ST_NA|Cluster_NA|2016/01/01:0.0205390537):0.0029795102,MW545397|BR|ST_NA|Cluster_NA|2018/01/01:0.0251799875):0.0087432255):0.0000059604):0.0019759901,(((((KEXV01029398|BR|ST_NA|Cluster_NA|2016/01/01:0.0121074012,MN528270|BR|ST_NA|Cluster_NA|2013/01/01:0.0261146755):0.0000065826,(KEXV01031543|BR|ST_NA|Cluster_NA|2016/01/01:0.0163213125,KEXV01031573|BR|ST_NA|Cluster_NA|2016/01/01:0.0106356872):0.0181526772):0.0069253812,(KEXV01029425|BR|ST_NA|Cluster_NA|2016/01/01:0.0130346422,KEXV01040073|BR|ST_NA|Cluster_NA|2016/01/01:0.0207699076):0.0020929231):0.0130959892,(KEXV01031599|BR|ST_NA|Cluster_NA|2016/01/01:0.0266987270,(KEXV01031638|BR|ST_NA|Cluster_NA|2016/01/01:0.0113008803,KEXV01031917|BR|ST_NA|Cluster_NA|2017/01/01:0.0177655227):0.0381714208):0.0094129507):0.0046277646,(((((KEXV01029401|BR|ST_NA|Cluster_NA|2016/01/01:0.0094070680,KEXV01031954|BR|ST_NA|Cluster_NA|2017/01/01:0.0131268358):0.0200801472,KEXV01029417|BR|ST_NA|Cluster_NA|2016/01/01:0.0223466268):0.0053654613,(((KEXV01031776|BR|ST_NA|Cluster_NA|2017/01/01:0.0170068148,KEXV01031824|BR|ST_NA|Cluster_NA|2017/01/01:0.0104834417):0.0071301464,KEXV01031940|BR|ST_NA|Cluster_NA|2017/01/01:0.0516122030):0.0018551802,KEXV01031841|BR|ST_NA|Cluster_NA|2017/01/01:0.0064174871):0.0053018573):0.0025162529,(KEXV01031633|BR|ST_NA|Cluster_NA|2016/01/01:0.0045376090,KEXV01031744|BR|ST_NA|Cluster_NA|2017/01/01:0.0525900224):0.0118381319):0.0000065826,((KEXV01029426|BR|ST_NA|Cluster_NA|2016/01/01:0.0429715722,(KEXV01031564|BR|ST_NA|Cluster_NA|2016/01/01:0.0075554153,(KEXV01031756|BR|ST_NA|Cluster_NA|2017/01/01:0.0012288292,MW545343|BR|ST_NA|Cluster_NA|2017/01/01:0.0020431452):0.0131324770):0.0150340639):0.0022131629,KEXV01031884|BR|ST_NA|Cluster_NA|2017/01/01:0.0259631117):0.0066035372):0.0016493815):0.0067180403):0.0025795361,((((KEXV01029276|BR|ST_NA|Cluster_NA|2015/01/01:0.0185726063,KEXV01031518|BR|ST_NA|Cluster_NA|2016/01/01:0.0285668596):0.0078595669,(KEXV01029346|BR|ST_NA|Cluster_NA|2015/01/01:0.0401142034,(KX443063|BR|ST_NA|Cluster_NA|2013/01/01:0.0460854506,MW545371|BR|ST_NA|Cluster_NA|2018/01/01:0.0273064615):0.0046033983):0.0011905989):0.0057121574,(KEXV01029578|BR|ST_NA|Cluster_NA|2015/01/01:0.0387227243,MW545391|BR|ST_NA|Cluster_NA|2018/01/01:0.0471474517):0.0049681030):0.0069861674,((((KEXV01031623|BR|ST_NA|Cluster_NA|2016/01/01:0.0028791488,KEXV01031709|BR|ST_NA|Cluster_NA|2017/01/01:0.0034344061):0.0274126932,(KEXV01031785|BR|ST_NA|Cluster_NA|2017/01/01:0.0158521304,MN528309|BR|ST_NA|Cluster_NA|2016/01/01:0.0261963587):0.0089885010):0.0070090011,MN528258|BR|ST_NA|Cluster_NA|2018/01/01:0.0242364842):0.0125138831,(((KX443024|BR|ST_NA|Cluster_NA|2013/01/01:0.0000027755,KX443062|BR|ST_NA|Cluster_NA|2013/01/01:0.0029879055):0.0135890404,KX443044|BR|ST_NA|Cluster_NA|2013/01/01:0.0227273337):0.0118068650,(KX443038|BR|ST_NA|Cluster_NA|2013/01/01:0.0171628652,KX443049|BR|ST_NA|Cluster_NA|2013/01/01:0.0131545156):0.0032412569):0.0057704780):0.0013104338):0.0000073728):0.0020407571):0.0015526283,((((KEXV01029283|BR|ST_NA|Cluster_NA|2015/01/01:0.0349277464,KEXV01031769|BR|ST_NA|Cluster_NA|2017/01/01:0.0221208737):0.0056770958,KEXV01029378|BR|ST_NA|Cluster_NA|2015/01/01:0.0111252833):0.0000074357,((KEXV01040183|BR|ST_NA|Cluster_NA|2017/01/01:0.0075705661,(KX443081|BR|ST_NA|Cluster_NA|2013/01/01:0.0009816946,MN528330|BR|ST_NA|Cluster_NA|2017/01/01:0.0000027755):0.0089663198):0.0075329634,(KX443045|BR|ST_NA|Cluster_NA|2013/01/01:0.0038796867,KX443068|BR|ST_NA|Cluster_NA|2013/01/01:0.0020628987):0.0150444000):0.0226205077):0.0054231092,((KEXV01029284|BR|ST_NA|Cluster_NA|2015/01/01:0.0163853933,KEXV01031939|BR|ST_NA|Cluster_NA|2017/01/01:0.0407666239):0.0057088074,(((((KEXV01029381|BR|ST_NA|Cluster_NA|2015/01/01:0.0106978153,KEXV01031690|BR|ST_NA|Cluster_NA|2016/01/01:0.0109866050):0.0028446173,KEXV01029537|BR|ST_NA|Cluster_NA|2015/01/01:0.0056940852):0.0075221892,KEXV01031659|BR|ST_NA|Cluster_NA|2016/01/01:0.0418925658):0.0082355514,KEXV01031631|BR|ST_NA|Cluster_NA|2016/01/01:0.0357497671):0.0109918408,(((KEXV01029438|BR|ST_NA|Cluster_NA|2016/01/01:0.0282573142,MW545384|BR|ST_NA|Cluster_NA|2018/01/01:0.0235806081):0.0032042331,KEXV01031731|BR|ST_NA|Cluster_NA|2017/01/01:0.0164795322):0.0035627312,((KEXV01031665|BR|ST_NA|Cluster_NA|2016/01/01:0.0152431082,KEXV01031729|BR|ST_NA|Cluster_NA|2017/01/01:0.0317070268):0.0056727932,MW545356|BR|ST_NA|Cluster_NA|2018/01/01:0.0281357763):0.0002738959):0.0012109718):0.0020901019):0.0091784165):0.0018311924):0.0032190958,(((KEXV01031583|BR|ST_NA|Cluster_NA|2016/01/01:0.0310718953,((KX443078|BR|ST_NA|Cluster_NA|2013/01/01:0.0000027755,MN528461|BR|ST_NA|Cluster_NA|2017/01/01:0.0000027755):0.0000027755,MN528327|BR|ST_NA|Cluster_NA|2017/01/01:0.0000027755):0.0206194155):0.0031293026,KT737294|BR|ST_NA|Cluster_NA|2014/01/01:0.0216437811):0.0030293328,((KT998279|GF|ST_NA|Cluster_NA|2012/01/01:0.0240855734,MF455553|US|ST_NA|Cluster_NA|2011/01/01:0.0511002801):0.0016602595,(MF456189|US|ST_NA|Cluster_NA|2011/01/01:0.0226578270,MF456921|US|ST_NA|Cluster_NA|2012/01/01:0.0231930102):0.0065199505):0.0000057969):0.0000063814):0.0000065826,(KEXV01040173|BR|ST_NA|Cluster_NA|2016/01/01:0.0324860563,((KT998266|GF|ST_NA|Cluster_NA|2012/01/01:0.0199477461,KT998283|GF|ST_NA|Cluster_NA|2012/01/01:0.0276675366):0.0041348218,MH355148|US|ST_NA|Cluster_NA|2014/01/01:0.0225716055):0.0009691333):0.0028038185):0.0000065898,((KEXV01034340|BR|ST_NA|Cluster_NA|2016/01/01:0.0548441417,KX443055|BR|ST_NA|Cluster_NA|2013/01/01:0.0404708701):0.0020882188,(KT998241|GF|ST_NA|Cluster_NA|2011/01/01:0.0275890590,KT998271|GF|ST_NA|Cluster_NA|2012/01/01:0.0284052322):0.0042132628):0.0025640995):0.0049333071,MF455694|US|ST_NA|Cluster_NA|2014/01/01:0.0245015182):0.0041231264,(((KJ474307|PA|ST_NA|Cluster_NA|2011/01/01:0.0000027755,P-029-MRG|PAN|ST_NA|Cluster_NA|2011/01/01:0.0000027755):0.0171420771,KJ474586|PA|ST_NA|Cluster_NA|2013/01/01:0.0144788812):0.0147067297,E2454-PVO|MEX|ST_3|Cluster_NA|2015/01/01:0.0379427247):0.0021843568):0.0020754336,(((((E0093-JMEC|MEX|ST_3|Cluster_NA|2011/01/01:0.0118142707,E3537-AJCM|MEX|ST_3|Cluster_NA|2017/01/01:0.0271753027):0.0062971726,E4188-BARQ|MEX|ST_3|Cluster_NA|2017/01/01:0.0220865469):0.0088356108,(E3066-JCGV|MEX|ST_3|Cluster_NA|2016/01/01:0.0236765238,E5188-MIAH|MEX|ST_3|Cluster_NA|2017/01/01:0.0319433879):0.0162118962):0.0130157274,(E0230-JBG|MEX|ST_1|Cluster_NA|2012/01/01:0.0009663530,E0231-AHS|MEX|ST_1|Cluster_NA|2012/01/01:0.0067778867):0.0220436096):0.0075883910,E6098-VAGM|MEX|ST_3|Cluster_NA|2018/01/01:0.0259423758):0.0016285539):0.0009313969):0.0000057020,(((((((CEC-22-7663|MEX|ST_1|Cluster_NA|2022/05/24:0.0047707952,CEC-22-7666|MEX|ST_2|Cluster_NA|2022/05/24:0.0015345113):0.0018142618,CEC-22-8450|MEX|ST_1|Cluster_NA|2022/08/02:0.0089945702):0.0255957366,E1351-MMC|MEX|ST_1|Cluster_NA|2013/01/01:0.0272537164):0.0098243119,(MF456482|US|ST_NA|Cluster_NA|2013/01/01:0.0256800949,MT743739|US|ST_NA|Cluster_NA|2014/01/01:0.0365503296):0.0075007408):0.0026214536,KJ680921|US|ST_NA|Cluster_NA|2011/01/01:0.0444179943):0.0000069636,(MK169545|US|ST_NA|Cluster_NA|2018/01/01:0.0079584612,KY037440|US|ST_NA|Cluster_NA|2013/01/01:0.0292483222):0.0088601200):0.0091459708,(((KEXV01008721|BR|ST_NA|Cluster_NA|2015/01/01:0.0271296713,KEXV01012322|BR|ST_NA|Cluster_NA|2015/01/01:0.0243894461):0.0052838729,(((KEXV01015166|BR|ST_NA|Cluster_NA|2014/01/01:0.0162662777,KEXV01043177|BR|ST_NA|Cluster_NA|2016/01/01:0.0297710581):0.0076239267,KEXV01039858|BR|ST_NA|Cluster_NA|2016/01/01:0.0362546591):0.0038807468,(((KEXV01015636|BR|ST_NA|Cluster_NA|2015/01/01:0.0605448791,KEXV01040171|BR|ST_NA|Cluster_NA|2016/01/01:0.0423409230):0.0110641273,(((KEXV01029340|BR|ST_NA|Cluster_NA|2015/01/01:0.0311727516,((KEXV01031578|BR|ST_NA|Cluster_NA|2016/01/01:0.0192276665,KEXV01031855|BR|ST_NA|Cluster_NA|2017/01/01:0.0608282474):0.0094172332,((KEXV01031858|BR|ST_NA|Cluster_NA|2017/01/01:0.0122883407,MW545354|BR|ST_NA|Cluster_NA|2018/01/01:0.0134755766):0.0106039639,(KEXV01043884|BR|ST_NA|Cluster_NA|2016/01/01:0.0114535167,KEXV01046503|BR|ST_NA|Cluster_NA|2017/01/01:0.0146890402):0.0125287244):0.0046881388):0.0014918506):0.0038143397,(KEXV01031875|BR|ST_NA|Cluster_NA|2017/01/01:0.0018171329,MW545336|BR|ST_NA|Cluster_NA|2017/01/01:0.0196324901):0.0153689861):0.0215308617,KEXV01033234|BR|ST_NA|Cluster_NA|2017/01/01:0.0423001974):0.0059234930):0.0032124520,MF456992|US|ST_NA|Cluster_NA|2012/01/01:0.0289822504):0.0023857535):0.0036932620):0.0045628319,MF456095|US|ST_NA|Cluster_NA|2011/01/01:0.0179744386):0.0008550913):0.0000080443):0.0017990133,(((((CEC-19-1032|MEX|ST_1|Cluster_NA|2019/12/11:0.0533093923,(KEXV01045355|BR|ST_NA|Cluster_NA|2017/01/01:0.0098961531,KEXV01045528|BR|ST_NA|Cluster_NA|2017/01/01:0.0420513254):0.0345797931):0.0013008490,MH354917|US|ST_NA|Cluster_NA|2013/01/01:0.0329984106):0.0065776390,(MF455778|US|ST_NA|Cluster_NA|2012/01/01:0.0272596936,MF457036|US|ST_NA|Cluster_NA|2012/01/01:0.0479863234):0.0037754693):0.0013421677,((((CEC-21-3417|MEX|ST_1|Cluster_NA|2021/04/22:0.0249066806,(CEC-21-5371|MEX|ST_1|Cluster_NA|2021/10/27:0.0035925045,CEC-22-9281|MEX|ST_1|Cluster_NA|2022/10/12:0.0052947171):0.0213081444):0.0236192402,KEXV01043253|BR|ST_NA|Cluster_NA|2016/01/01:0.0514164898):0.0078019625,((KJ474284|PA|ST_NA|Cluster_NA|2011/01/01:0.0000027755,P-001-FGG|PAN|ST_NA|Cluster_NA|2011/01/01:0.0000027755):0.0339200208,MG943628|US|ST_NA|Cluster_NA|2016/01/01:0.0177937925):0.0071134117):0.0000080287,(((((KEXV01012365|BR|ST_NA|Cluster_NA|2015/01/01:0.0242873357,KEXV01042364|BR|ST_NA|Cluster_NA|2017/01/01:0.0333966394):0.0025536793,(KEXV01040613|BR|ST_NA|Cluster_NA|2016/01/01:0.0319823876,KEXV01041119|BR|ST_NA|Cluster_NA|2016/01/01:0.0089022698):0.0041449342):0.0030800573,(((KEXV01034897|BR|ST_NA|Cluster_NA|2016/01/01:0.0000027755,KEXV01040970|BR|ST_NA|Cluster_NA|2016/01/01:0.0000027755):0.0215987345,KEXV01041673|BR|ST_NA|Cluster_NA|2017/01/01:0.0386806207):0.0037780354,(KEXV01040227|BR|ST_NA|Cluster_NA|2016/01/01:0.0241800393,(((KEXV01041062|BR|ST_NA|Cluster_NA|2016/01/01:0.0038739674,KEXV01041787|BR|ST_NA|Cluster_NA|2017/01/01:0.0184276515):0.0018187501,KEXV01041679|BR|ST_NA|Cluster_NA|2017/01/01:0.0216106403):0.0012748954,(KEXV01041433|BR|ST_NA|Cluster_NA|2017/01/01:0.0332600463,KEXV01041626|BR|ST_NA|Cluster_NA|2017/01/01:0.0268723650):0.0030664697):0.0004332609):0.0000065826):0.0052918716):0.0160665350,KJ680967|US|ST_NA|Cluster_NA|2013/01/01:0.0340268557):0.0068107929,((MF456455|US|ST_NA|Cluster_NA|2011/01/01:0.0019026652,MF457295|US|ST_NA|Cluster_NA|2014/01/01:0.0022209733):0.0305748078,(((((MG943411|US|ST_NA|Cluster_NA|2015/01/01:0.0007701817,MG943643|US|ST_NA|Cluster_NA|2016/01/01:0.0048356209):0.0016309909,MK922956|US|ST_NA|Cluster_NA|2018/01/01:0.0016719918):0.0000027755,MG943509|US|ST_NA|Cluster_NA|2016/01/01:0.0016307534):0.0000027755,MG943670|US|ST_NA|Cluster_NA|2016/01/01:0.0031770204):0.0000065826,MG943750|US|ST_NA|Cluster_NA|2016/01/01:0.0055883216):0.0134128459):0.0044375432):0.0000078202):0.0021094887):0.0009715549,(((CEC-21-2787|MEX|ST_1|Cluster_NA|2021/02/26:0.0348608301,KEXV01036354|BR|ST_NA|Cluster_NA|2017/01/01:0.0226260346):0.0098603149,(KEXV01045156|BR|ST_NA|Cluster_NA|2017/01/01:0.0369865451,(KEXV01046847|BR|ST_NA|Cluster_NA|2017/01/01:0.0035526455,KEXV01046856|BR|ST_NA|Cluster_NA|2017/01/01:0.0265722100):0.0407282555):0.0045208801):0.0000341598,(MH352861|US|ST_NA|Cluster_NA|2013/01/01:0.0410064296,KY037342|US|ST_NA|Cluster_NA|2012/01/01:0.0416093176):0.0035710603):0.0042219905):0.0031723588):0.0029628210,((((((((((CEC-21-2533|MEX|ST_1|Cluster_NA|2021/02/02:0.0057432813,CEC-21-5359|MEX|ST_2|Cluster_NA|2021/10/26:0.0080986061):0.0025730671,CEC-22-9634|MEX|ST_1|Cluster_NA|2022/11/22:0.0074676205):0.0089958358,E6500-CAJR|MEX|ST_3|Cluster_NA|2018/01/01:0.0097992324):0.0096648325,CEC-21-3369|MEX|ST_1|Cluster_NA|2021/04/20:0.0221820160):0.0244375653,(((CEC-21-3952|MEX|ST_1|Cluster_NA|2021/06/09:0.0005486834,CEC-22-8015|MEX|ST_1|Cluster_NA|2022/06/21:0.0039520063):0.0240313040,E3806-RJM|MEX|ST_3|Cluster_NA|2017/01/01:0.0221703430):0.0236199696,(MH354203|US|ST_NA|Cluster_NA|2015/01/01:0.0239629569,E4551-JLHM|MEX|ST_3|Cluster_NA|2017/01/01:0.0424603410):0.0021770619):0.0086367821):0.0000073553,((MH354464|US|ST_NA|Cluster_NA|2011/01/01:0.0016790564,MH355161|US|ST_NA|Cluster_NA|2014/01/01:0.0091625075):0.0007848656,MH354858|US|ST_NA|Cluster_NA|2013/01/01:0.0022981900):0.0270581663):0.0042585206,(KEXV01041453|BR|ST_NA|Cluster_NA|2017/01/01:0.0444218207,OR736923|US|ST_NA|Cluster_NA|2016/01/01:0.0295004596):0.0100882536):0.0035303187,(KEXV01043554|BR|ST_NA|Cluster_NA|2016/01/01:0.0299033275,MK114636|US|ST_NA|Cluster_NA|2016/01/01:0.0375619701):0.0048058254):0.0022891996,(MG942103|US|ST_NA|Cluster_NA|2011/01/01:0.0183898006,MK922839|US|ST_NA|Cluster_NA|2018/01/01:0.0173233973):0.0100372508):0.0000056653,(KEXV01034594|BR|ST_NA|Cluster_NA|2016/01/01:0.0240690460,(G-1272|GUA|ST_NA|Cluster_NA|2014/01/01:0.0107165742,G-1275|GUA|ST_NA|Cluster_NA|2014/01/01:0.0011472338):0.0294518734):0.0042101930):0.0009197816):0.0013811878):0.0009167452,(((((((((CEC-19-0336|MEX|ST_1|Cluster_NA|2019/09/20:0.0133788701,E2550-VHCR|MEX|ST_3|Cluster_NA|2015/01/01:0.0082604851):0.0170882059,KEXV01040432|BR|ST_NA|Cluster_NA|2016/01/01:0.0305357210):0.0055680432,((KEXV01031515|BR|ST_NA|Cluster_NA|2016/01/01:0.0031064569,MW545386|BR|ST_NA|Cluster_NA|2018/01/01:0.0236482335):0.0084457349,(KEXV01039249|BR|ST_NA|Cluster_NA|2017/01/01:0.0268649778,KEXV01046310|BR|ST_NA|Cluster_NA|2017/01/01:0.0319001874):0.0091990121):0.0051678636):0.0080499162,(MG942106|US|ST_NA|Cluster_NA|2011/01/01:0.0164019312,E0417-AGM|MEX|ST_1|Cluster_NA|2012/01/01:0.0266807052):0.0058002882):0.0000067411,((KEXV01031316|BR|ST_NA|Cluster_NA|2015/01/01:0.0216460896,MG942453|US|ST_NA|Cluster_NA|2012/01/01:0.0238096425):0.0054354594,(KF782767|BR|ST_NA|Cluster_NA|2012/01/01:0.0405180436,(MG942259|US|ST_NA|Cluster_NA|2011/01/01:0.0061183746,MG942421|US|ST_NA|Cluster_NA|2012/01/01:0.0006705056):0.0206524507):0.0039089825):0.0038391179):0.0022875536,(((((((((((CEC-19-0656|MEX|ST_2|Cluster_NA|2019/10/23:0.0118404305,CEC-20-1847|MEX|ST_2|Cluster_NA|2020/10/26:0.0145879636):0.0012799312,CEC-21-3101|MEX|ST_2|Cluster_NA|2021/03/26:0.0194977695):0.0066362023,(CEC-20-1411|MEX|ST_2|Cluster_NA|2020/09/14:0.0064731961,CEC-22-9310|MEX|ST_1|Cluster_NA|2022/10/17:0.0091366441):0.0155064732):0.0160870936,CEC-19-0736|MEX|ST_2|Cluster_NA|2019/11/06:0.0316193929):0.0077268496,KJ474262|PA|ST_NA|Cluster_NA|2011/01/01:0.0359087983):0.0037980764,KEXV01042927|BR|ST_NA|Cluster_NA|2016/01/01:0.0114088389):0.0011062943,(KEXV01045390|BR|ST_NA|Cluster_NA|2017/01/01:0.0310417307,E7283-YNPC|MEX|ST_3|Cluster_NA|2018/01/01:0.0379314108):0.0121251065):0.0027824735,(((CEC-21-4954|MEX|ST_2|Cluster_NA|2021/09/22:0.0491034752,(KEXV01007035|BR|ST_NA|Cluster_NA|2014/01/01:0.0298727903,(KEXV01034601|BR|ST_NA|Cluster_NA|2016/01/01:0.0275549966,KEXV01034675|BR|ST_NA|Cluster_NA|2016/01/01:0.0262629832):0.0041725099):0.0104175284):0.0024662321,(KEXV01032938|BR|ST_NA|Cluster_NA|2016/01/01:0.0516818811,KEXV01037476|BR|ST_NA|Cluster_NA|2016/01/01:0.0315402993):0.0267757249):0.0052516828,MF456821|US|ST_NA|Cluster_NA|2011/01/01:0.0241387597):0.0027298394):0.0004788471,((((KEXV01015702|BR|ST_NA|Cluster_NA|2015/01/01:0.0279140478,KEXV01044689|BR|ST_NA|Cluster_NA|2016/01/01:0.0290488624):0.0048561741,KEXV01034714|BR|ST_NA|Cluster_NA|2016/01/01:0.0225308240):0.0031650295,(((KEXV01035418|BR|ST_NA|Cluster_NA|2017/01/01:0.0123778001,KEXV01045127|BR|ST_NA|Cluster_NA|2017/01/01:0.0186361932):0.0195168836,KEXV01044899|BR|ST_NA|Cluster_NA|2017/01/01:0.0290695598):0.0021922836,KEXV01046154|BR|ST_NA|Cluster_NA|2017/01/01:0.0100304469):0.0009988159):0.0000060822,(KEXV01016122|BR|ST_NA|Cluster_NA|2015/01/01:0.0216013051,(KEXV01037025|BR|ST_NA|Cluster_NA|2016/01/01:0.0321541556,((KEXV01037372|BR|ST_NA|Cluster_NA|2017/01/01:0.0098229375,KEXV01037408|BR|ST_NA|Cluster_NA|2017/01/01:0.0135173967):0.0057323238,MN528257|BR|ST_NA|Cluster_NA|2017/01/01:0.0166541991):0.0076464377):0.0083698494):0.0000056389):0.0156859211):0.0023571026,(((((KEXV01009094|BR|ST_NA|Cluster_NA|2015/01/01:0.0144217992,KEXV01039830|BR|ST_NA|Cluster_NA|2017/01/01:0.0119213668):0.0215482272,(KEXV01016309|BR|ST_NA|Cluster_NA|2015/01/01:0.0081678196,MG943614|US|ST_NA|Cluster_NA|2016/01/01:0.0109588246):0.0148446574):0.0066833983,KJ680938|US|ST_NA|Cluster_NA|2012/01/01:0.0358897100):0.0054150731,(MF457115|US|ST_NA|Cluster_NA|2012/01/01:0.0215370758,E2290-ICT|MEX|ST_3|Cluster_NA|2015/01/01:0.0210144237):0.0142081183):0.0024140336,MH355183|US|ST_NA|Cluster_NA|2014/01/01:0.0199438942):0.0003925252):0.0000072386,(((((((((((KEXV01014458|BR|ST_NA|Cluster_NA|2014/01/01:0.0041555566,KEXV01043098|BR|ST_NA|Cluster_NA|2016/01/01:0.0116392317):0.0060887921,(KEXV01037869|BR|ST_NA|Cluster_NA|2016/01/01:0.0350904669,(KEXV01041466|BR|ST_NA|Cluster_NA|2017/01/01:0.0072822082,KEXV01042538|BR|ST_NA|Cluster_NA|2017/01/01:0.0209689523):0.0137078728):0.0198510753):0.0039054917,KEXV01042556|BR|ST_NA|Cluster_NA|2017/01/01:0.0360538134):0.0019668000,KM851082|BR|ST_NA|Cluster_NA|2012/01/01:0.0150160428):0.0013098606,KEXV01037943|BR|ST_NA|Cluster_NA|2016/01/01:0.0189794141):0.0023757040,(KEXV01037747|BR|ST_NA|Cluster_NA|2016/01/01:0.0086948339,KT203259|BR|ST_NA|Cluster_NA|2015/01/01:0.0178343924):0.0042643592):0.0034615925,(((((KEXV01015244|BR|ST_NA|Cluster_NA|2014/01/01:0.0077191279,KEXV01046554|BR|ST_NA|Cluster_NA|2017/01/01:0.0147160419):0.0106432457,KEXV01038059|BR|ST_NA|Cluster_NA|2017/01/01:0.0303333903):0.0000027768,(KEXV01041742|BR|ST_NA|Cluster_NA|2017/01/01:0.0160497094,KY549818|BR|ST_NA|Cluster_NA|2011/01/01:0.0129077864):0.0071786315):0.0005293486,((((((((KEXV01030909|BR|ST_NA|Cluster_NA|2015/01/01:0.0081595067,KM851161|BR|ST_NA|Cluster_NA|2012/01/01:0.0233019777):0.0070121845,((KEXV01037723|BR|ST_NA|Cluster_NA|2016/01/01:0.0166053473,KEXV01045314|BR|ST_NA|Cluster_NA|2017/01/01:0.0081873738):0.0049748216,(KEXV01037828|BR|ST_NA|Cluster_NA|2016/01/01:0.0279861661,(KM851118|BR|ST_NA|Cluster_NA|2012/01/01:0.0048538566,KM851121|BR|ST_NA|Cluster_NA|2012/01/01:0.0085513910):0.0124349444):0.0027651880):0.0022539615):0.0000067843,(KM851127|BR|ST_NA|Cluster_NA|2012/01/01:0.0009835416,KM851129|BR|ST_NA|Cluster_NA|2012/01/01:0.0080254756):0.0061374365):0.0016061052,KM851048|BR|ST_NA|Cluster_NA|2012/01/01:0.0048480317):0.0086410234,(KEXV01038172|BR|ST_NA|Cluster_NA|2017/01/01:0.0244637429,KEXV01045487|BR|ST_NA|Cluster_NA|2017/01/01:0.0263855116):0.0034323144):0.0016819002,KEXV01042135|BR|ST_NA|Cluster_NA|2016/01/01:0.0277787444):0.0009594402,(KEXV01037939|BR|ST_NA|Cluster_NA|2016/01/01:0.0318056340,KEXV01042140|BR|ST_NA|Cluster_NA|2016/01/01:0.0296944780):0.0068195849):0.0017641986,((KEXV01042001|BR|ST_NA|Cluster_NA|2016/01/01:0.0806630805,KEXV01042111|BR|ST_NA|Cluster_NA|2016/01/01:0.0304347517):0.0058179437,(KEXV01042400|BR|ST_NA|Cluster_NA|2017/01/01:0.0090808793,KR066227|BR|ST_NA|Cluster_NA|2013/01/01:0.0310719140):0.0058891129):0.0000079813):0.0011177149):0.0012952545,(((KEXV01030934|BR|ST_NA|Cluster_NA|2015/01/01:0.0267477631,KEXV01038987|BR|ST_NA|Cluster_NA|2016/01/01:0.0287867463):0.0056276594,KEXV01045929|BR|ST_NA|Cluster_NA|2017/01/01:0.0213713645):0.0038009313,KEXV01043383|BR|ST_NA|Cluster_NA|2016/01/01:0.0418001450):0.0011730770):0.0018334248):0.0038475872,((KEXV01037680|BR|ST_NA|Cluster_NA|2016/01/01:0.0095891038,KEXV01037789|BR|ST_NA|Cluster_NA|2016/01/01:0.0008772895):0.0117148744,KEXV01042118|BR|ST_NA|Cluster_NA|2016/01/01:0.0536615800):0.0032088304):0.0037964536,KEXV01043774|BR|ST_NA|Cluster_NA|2016/01/01:0.0276839681):0.0041366193,KU820994|BR|ST_NA|Cluster_NA|2015/01/01:0.0102572650):0.0094026649,(((KEXV01029272|BR|ST_NA|Cluster_NA|2015/01/01:0.0492505500,KEXV01029279|BR|ST_NA|Cluster_NA|2015/01/01:0.0081095632):0.0310132371,MF456090|US|ST_NA|Cluster_NA|2011/01/01:0.0446791057):0.0008944876,MK922713|US|ST_NA|Cluster_NA|2018/01/01:0.0320241801):0.0047252719):0.0022640071):0.0000073764):0.0002635104,((((KEXV01007674|BR|ST_NA|Cluster_NA|2014/01/01:0.0000027755,KY581429|BR|ST_NA|Cluster_NA|2014/01/01:0.0000027755):0.0079182751,(KEXV01008301|BR|ST_NA|Cluster_NA|2014/01/01:0.0122695290,KEXV01033089|BR|ST_NA|Cluster_NA|2017/01/01:0.0153380303):0.0064277168):0.0029884989,KEXV01032588|BR|ST_NA|Cluster_NA|2017/01/01:0.0151371846):0.0273513726,(KU190640|CA|ST_NA|Cluster_NA|2012/01/01:0.0438095854,MH355131|US|ST_NA|Cluster_NA|2014/01/01:0.0329624595):0.0030344124):0.0065179849):0.0017986170,((((((((CEC-20-1057|MEX|ST_2|Cluster_NA|2020/08/03:0.0010794827,CEC-22-8535|MEX|ST_1|Cluster_NA|2022/08/09:0.0093206856):0.0042381813,CEC-21-5538|MEX|ST_1|Cluster_NA|2021/11/10:0.0103155316):0.0263835799,MK041562|BR|ST_NA|Cluster_NA|2016/01/01:0.0516142017):0.0009190843,KEXV01043108|BR|ST_NA|Cluster_NA|2016/01/01:0.0236148150):0.0029998297,(MH353683|US|ST_NA|Cluster_NA|2015/01/01:0.0237380755,((1864-FPG|MEX|ST_3|Cluster_NA|2011/01/01:0.0085233538,1865-CMV|MEX|ST_3|Cluster_NA|2011/01/01:0.0082004570):0.0076046636,G-0852|GUA|ST_NA|Cluster_NA|2013/01/01:0.0142672460):0.0067799798):0.0127555805):0.0003803559,(MH789628|US|ST_NA|Cluster_NA|2016/01/01:0.0273066160,(N-151-SAU|NIC|ST_NA|Cluster_NA|2013/01/01:0.0179051504,N-254-FPPD|NIC|ST_NA|Cluster_NA|2014/01/01:0.0116228787):0.0227206875):0.0055520290):0.0000027755,((((KEXV01036041|BR|ST_NA|Cluster_NA|2016/01/01:0.0296794408,KEXV01036184|BR|ST_NA|Cluster_NA|2017/01/01:0.0355850885):0.0059435107,KEXV01036302|BR|ST_NA|Cluster_NA|2017/01/01:0.0352265985):0.0047346069,KEXV01036260|BR|ST_NA|Cluster_NA|2017/01/01:0.0239556589):0.0186048987,(MF456666|US|ST_NA|Cluster_NA|2011/01/01:0.0205907562,MF457002|US|ST_NA|Cluster_NA|2011/01/01:0.0101493039):0.0126947002):0.0006897539):0.0016563103,((((((((KEXV01007690|BR|ST_NA|Cluster_NA|2014/01/01:0.0000027755,KY581449|BR|ST_NA|Cluster_NA|2014/01/01:0.0000027755):0.0139566802,(KEXV01032334|BR|ST_NA|Cluster_NA|2016/01/01:0.0074044518,KEXV01032409|BR|ST_NA|Cluster_NA|2016/01/01:0.0207456301):0.0012921202):0.0068613305,((KEXV01032707|BR|ST_NA|Cluster_NA|2017/01/01:0.0160648123,KEXV01032725|BR|ST_NA|Cluster_NA|2017/01/01:0.0220774220):0.0080800854,(KEXV01037350|BR|ST_NA|Cluster_NA|2017/01/01:0.0444198555,MN509105|BR|ST_NA|Cluster_NA|2014/01/01:0.0153331635):0.0114359716):0.0049688527):0.0065061242,KEXV01032192|BR|ST_NA|Cluster_NA|2016/01/01:0.0069964730):0.0053817167,KEXV01033070|BR|ST_NA|Cluster_NA|2016/01/01:0.0458224199):0.0099646948,((KEXV01043737|BR|ST_NA|Cluster_NA|2016/01/01:0.0527398976,E0754-MLVP|MEX|ST_3|Cluster_NA|2012/01/01:0.0171021667):0.0026592309,MH353102|US|ST_NA|Cluster_NA|2013/01/01:0.0236089196):0.0028593135):0.0000065964,MG800406|US|ST_NA|Cluster_NA|2011/01/01:0.0257956117):0.0000071429,MG943208|US|ST_NA|Cluster_NA|2014/01/01:0.0248913956):0.0046612397):0.0004059251):0.0000065898,((((((((((((KEXV01005284|BR|ST_NA|Cluster_NA|2014/01/01:0.0343845933,KEXV01033853|BR|ST_NA|Cluster_NA|2016/01/01:0.0133334522):0.0118619557,KEXV01035127|BR|ST_NA|Cluster_NA|2017/01/01:0.0218185699):0.0070898978,(((KEXV01029288|BR|ST_NA|Cluster_NA|2015/01/01:0.0311357480,((KEXV01034091|BR|ST_NA|Cluster_NA|2017/01/01:0.0373935991,KEXV01044094|BR|ST_NA|Cluster_NA|2016/01/01:0.0306894895):0.0057502232,KEXV01035909|BR|ST_NA|Cluster_NA|2017/01/01:0.0287864767):0.0000075491):0.0028186278,KEXV01035747|BR|ST_NA|Cluster_NA|2016/01/01:0.0331578492):0.0032170016,KEXV01035798|BR|ST_NA|Cluster_NA|2016/01/01:0.0324721347):0.0017507751):0.0000062000,((KEXV01033204|BR|ST_NA|Cluster_NA|2017/01/01:0.0193790182,(KEXV01035733|BR|ST_NA|Cluster_NA|2016/01/01:0.0276000173,KEXV01039416|BR|ST_NA|Cluster_NA|2017/01/01:0.0312150977):0.0091187676):0.0050484305,((KEXV01033896|BR|ST_NA|Cluster_NA|2016/01/01:0.0376166789,(KEXV01034138|BR|ST_NA|Cluster_NA|2017/01/01:0.0208120671,(KEXV01035836|BR|ST_NA|Cluster_NA|2017/01/01:0.0324704589,KEXV01045328|BR|ST_NA|Cluster_NA|2017/01/01:0.0161874595):0.0022660087):0.0045510460):0.0031082286,((KEXV01035537|BR|ST_NA|Cluster_NA|2016/01/01:0.0138756473,(MN528347|BR|ST_NA|Cluster_NA|2018/01/01:0.0431112541,ON423289|BR|ST_NA|Cluster_NA|2018/01/01:0.0167738995):0.0048855432):0.0112813289,KEXV01035896|BR|ST_NA|Cluster_NA|2017/01/01:0.0248147379):0.0011875281):0.0010173669):0.0000065826):0.0038351284,KEXV01044027|BR|ST_NA|Cluster_NA|2016/01/01:0.0163330345):0.0012352654,((KEXV01008256|BR|ST_NA|Cluster_NA|2014/01/01:0.0221624769,KEXV01037746|BR|ST_NA|Cluster_NA|2016/01/01:0.0320786128):0.0053317586,((((KEXV01016271|BR|ST_NA|Cluster_NA|2015/01/01:0.0086710427,KEXV01042101|BR|ST_NA|Cluster_NA|2016/01/01:0.0186873512):0.0086886883,(KEXV01034932|BR|ST_NA|Cluster_NA|2016/01/01:0.0163162084,(KEXV01035156|BR|ST_NA|Cluster_NA|2017/01/01:0.0291277573,KEXV01035232|BR|ST_NA|Cluster_NA|2017/01/01:0.0226195305):0.0051898640):0.0097471417):0.0032756480,(KEXV01037882|BR|ST_NA|Cluster_NA|2016/01/01:0.0312827295,KEXV01037923|BR|ST_NA|Cluster_NA|2016/01/01:0.0265322426):0.0024837420):0.0000075089,KEXV01036983|BR|ST_NA|Cluster_NA|2016/01/01:0.0345587100):0.0080854045):0.0030371910):0.0000061588,MF594883|BR|ST_NA|Cluster_NA|2013/01/01:0.0201121808):0.0000027755,((((((((KEXV01031961|BR|ST_NA|Cluster_NA|2016/01/01:0.0095790516,KT737319|BR|ST_NA|Cluster_NA|2014/01/01:0.0047362130):0.0019056881,KEXV01032021|BR|ST_NA|Cluster_NA|2017/01/01:0.0140222509):0.0037114719,(KT737278|BR|ST_NA|Cluster_NA|2013/01/01:0.0000027755,MN528214|BR|ST_NA|Cluster_NA|2013/01/01:0.0009899946):0.0059001891):0.0020746633,KT737315|BR|ST_NA|Cluster_NA|2014/01/01:0.0134623797):0.0008913908,KEXV01032013|BR|ST_NA|Cluster_NA|2017/01/01:0.0173468169):0.0041132608,(KEXV01031968|BR|ST_NA|Cluster_NA|2016/01/01:0.0062427925,KT737359|BR|ST_NA|Cluster_NA|2014/01/01:0.0052426273):0.0072042686):0.0000065826,(KEXV01031970|BR|ST_NA|Cluster_NA|2016/01/01:0.0210791368,KEXV01032002|BR|ST_NA|Cluster_NA|2017/01/01:0.0047392383):0.0165295413):0.0132403144,((KEXV01034515|BR|ST_NA|Cluster_NA|2016/01/01:0.0304888185,KEXV01035331|BR|ST_NA|Cluster_NA|2017/01/01:0.0113188949):0.0159118954,KEXV01040879|BR|ST_NA|Cluster_NA|2016/01/01:0.0198772980):0.0028330151):0.0047695479):0.0000065832,(KEXV01008318|BR|ST_NA|Cluster_NA|2014/01/01:0.0176077347,(KEXV01008576|BR|ST_NA|Cluster_NA|2015/01/01:0.0056535299,(KX357249|BR|ST_NA|Cluster_NA|2013/01/01:0.0030095219,KX357286|BR|ST_NA|Cluster_NA|2014/01/01:0.0051787238):0.0003192142):0.0246876300):0.0045443830):0.0052129285,((((((E3662-CRS|MEX|ST_3|Cluster_NA|2017/01/01:0.0029612904,E6514-JES|MEX|ST_3|Cluster_NA|2018/01/01:0.0018082533):0.0066149464,E4913-JPGE|MEX|ST_3|Cluster_NA|2017/01/01:0.0114507466):0.0026623888,(E3740-EEMB|MEX|ST_3|Cluster_NA|2017/01/01:0.0021050407,E6716-MACC|MEX|ST_3|Cluster_NA|2018/01/01:0.0044493589):0.0065582051):0.0013197693,E5347-ACM|MEX|ST_3|Cluster_NA|2017/01/01:0.0114282280):0.0013528006,((E6416-RINH|MEX|ST_3|Cluster_NA|2018/01/01:0.0059219207,E6613-PHN|MEX|ST_3|Cluster_NA|2018/01/01:0.0029415643):0.0000062885,E7184-JCEV|MEX|ST_3|Cluster_NA|2018/01/01:0.0119838884):0.0010320046):0.0003535021,(E4914-EMV|MEX|ST_3|Cluster_NA|2017/01/01:0.0009432199,E5109-SBZ|MEX|ST_3|Cluster_NA|2017/01/01:0.0000027755):0.0044989222):0.0218832923):0.0014643706,(((((KEXV01007060|BR|ST_NA|Cluster_NA|2014/01/01:0.0088752715,KEXV01034674|BR|ST_NA|Cluster_NA|2016/01/01:0.0191080504):0.0026182739,(KEXV01007141|BR|ST_NA|Cluster_NA|2014/01/01:0.0135030768,KEXV01007142|BR|ST_NA|Cluster_NA|2014/01/01:0.0000065826):0.0072205293):0.0118464284,KEXV01035447|BR|ST_NA|Cluster_NA|2017/01/01:0.0120695447):0.0161204315,(KEXV01034850|BR|ST_NA|Cluster_NA|2016/01/01:0.0143067211,KEXV01046845|BR|ST_NA|Cluster_NA|2017/01/01:0.0186396376):0.0153912173):0.0141847028,(MG942995|US|ST_NA|Cluster_NA|2014/01/01:0.0104638068,(E3033-JEGP|MEX|ST_3|Cluster_NA|2016/01/01:0.0007871884,E4527-EFGJ|MEX|ST_3|Cluster_NA|2017/01/01:0.0102906089):0.0200783729):0.0103014987):0.0000063895):0.0034933160,((((KEXV01037601|BR|ST_NA|Cluster_NA|2015/01/01:0.0128437409,KEXV01039781|BR|ST_NA|Cluster_NA|2017/01/01:0.0164523055):0.0088560820,KEXV01040454|BR|ST_NA|Cluster_NA|2016/01/01:0.0152112240):0.0051069377,(((MG943567|US|ST_NA|Cluster_NA|2016/01/01:0.0000027755,MG943578|US|ST_NA|Cluster_NA|2016/01/01:0.0000027755):0.0254417971,MK330085|US|ST_NA|Cluster_NA|2014/01/01:0.0345041067):0.0128163227,((((((N-018-ECCG|NIC|ST_NA|Cluster_NA|2011/01/01:0.0161781972,N-302-MAME|NIC|ST_NA|Cluster_NA|2015/01/01:0.0192950011):0.0009925395,N-157-JVSM|NIC|ST_NA|Cluster_NA|2013/01/01:0.0155209072):0.0000080479,N-062-RRM|NIC|ST_NA|Cluster_NA|2012/01/01:0.0079275047):0.0019813069,(((N-060-RAEA|NIC|ST_NA|Cluster_NA|2012/01/01:0.0019581880,N-163-JIHB|NIC|ST_NA|Cluster_NA|2013/01/01:0.0030507553):0.0070520506,(N-337-SMP|NIC|ST_NA|Cluster_NA|2015/01/01:0.0087008765,N-390-DAVS|NIC|ST_NA|Cluster_NA|2016/01/01:0.0078206657):0.0051939675):0.0037678692,((N-111-MSRC|NIC|ST_NA|Cluster_NA|2012/01/01:0.0130465474,N-310-HEMV|NIC|ST_NA|Cluster_NA|2015/01/01:0.0092248499):0.0004278138,N-143-EJBR|NIC|ST_NA|Cluster_NA|2013/01/01:0.0067236212):0.0105869980):0.0015232100):0.0000027755,((N-039-WPSV|NIC|ST_NA|Cluster_NA|2012/01/01:0.0094355871,N-084-NROS|NIC|ST_NA|Cluster_NA|2012/01/01:0.0134161078):0.0030460292,N-176-WAAR|NIC|ST_NA|Cluster_NA|2013/01/01:0.0177872222):0.0016378959):0.0021998218,(N-046-JEOT|NIC|ST_NA|Cluster_NA|2012/01/01:0.0021838360,N-217-GMBM|NIC|ST_NA|Cluster_NA|2014/01/01:0.0099154860):0.0090847490):0.0183105365):0.0025650644):0.0007782602,MG942526|US|ST_NA|Cluster_NA|2012/01/01:0.0150027675):0.0024678350):0.0006440675):0.0000070855):0.0017794964,(((((((CEC-20-2068|MEX|ST_2|Cluster_NA|2020/11/20:0.0540175012,(CEC-21-5389|MEX|ST_1|Cluster_NA|2021/10/28:0.0418586854,MF456207|US|ST_NA|Cluster_NA|2012/01/01:0.0279092616):0.0012892483):0.0043746258,(((MF456387|US|ST_NA|Cluster_NA|2011/01/01:0.0011491732,MF456465|US|ST_NA|Cluster_NA|2011/01/01:0.0069408696):0.0117064403,MG942388|US|ST_NA|Cluster_NA|2012/01/01:0.0146936273):0.0117834267,(((MG942031|US|ST_NA|Cluster_NA|2011/01/01:0.0000077323,(MG942299|US|ST_NA|Cluster_NA|2012/01/01:0.0007924295,(MG943610|US|ST_NA|Cluster_NA|2016/01/01:0.0064328577,MG943627|US|ST_NA|Cluster_NA|2016/01/01:0.0000027755):0.0074186857):0.0043736524):0.0066662729,MK922894|US|ST_NA|Cluster_NA|2018/01/01:0.0190056075):0.0028528883,MH354440|US|ST_NA|Cluster_NA|2013/01/01:0.0190007592):0.0026234555):0.0108154758):0.0021887672,MF457397|US|ST_NA|Cluster_NA|2011/01/01:0.0211594719):0.0007950365,(((((CEC-21-3699|MEX|ST_1|Cluster_NA|2021/05/19:0.0266074561,CEC-21-5722|MEX|ST_1|Cluster_NA|2021/11/29:0.0275818942):0.0058918415,E1418-CRG|MEX|ST_1|Cluster_NA|2014/01/01:0.0220509078):0.0001647385,((E4546-JGM|MEX|ST_3|Cluster_NA|2017/01/01:0.0140225160,E6795-JLRV|MEX|ST_3|Cluster_NA|2018/01/01:0.0286542205):0.0087449147,E5855-JFLM|MEX|ST_3|Cluster_NA|2018/01/01:0.0375741086):0.0000060391):0.0178315524,MG942841|US|ST_NA|Cluster_NA|2013/01/01:0.0319703349):0.0016651230,((KEXV01042733|BR|ST_NA|Cluster_NA|2017/01/01:0.0229981871,E2566-DJVS|MEX|ST_3|Cluster_NA|2015/01/01:0.0316815004):0.0027988918,(MF456076|US|ST_NA|Cluster_NA|2013/01/01:0.0254099014,E0575-GNE|MEX|ST_3|Cluster_NA|2012/01/01:0.0207051950):0.0067142815):0.0031179556):0.0021830832):0.0012824550,((((((((((KEXV01008261|BR|ST_NA|Cluster_NA|2014/01/01:0.0426015920,KEXV01036686|BR|ST_NA|Cluster_NA|2016/01/01:0.0329359720):0.0016203649,KEXV01032886|BR|ST_NA|Cluster_NA|2016/01/01:0.0361412736):0.0028348747,(KEXV01036951|BR|ST_NA|Cluster_NA|2016/01/01:0.0209781540,KEXV01036973|BR|ST_NA|Cluster_NA|2016/01/01:0.0045237152):0.0063494217):0.0007563702,(((KEXV01029733|BR|ST_NA|Cluster_NA|2015/01/01:0.0328023884,(KEXV01037151|BR|ST_NA|Cluster_NA|2017/01/01:0.0332248298,KEXV01037454|BR|ST_NA|Cluster_NA|2017/01/01:0.0045935348):0.0005261319):0.0171987334,KEXV01037321|BR|ST_NA|Cluster_NA|2017/01/01:0.0083495428):0.0023208293,(KEXV01037334|BR|ST_NA|Cluster_NA|2017/01/01:0.0159938216,KEXV01046213|BR|ST_NA|Cluster_NA|2017/01/01:0.0297370409):0.0067715789):0.0017214823):0.0009851102,((KEXV01029764|BR|ST_NA|Cluster_NA|2015/01/01:0.0388110447,KEXV01029804|BR|ST_NA|Cluster_NA|2015/01/01:0.0264032202):0.0015266117,(KEXV01036782|BR|ST_NA|Cluster_NA|2016/01/01:0.0162401355,KEXV01037162|BR|ST_NA|Cluster_NA|2017/01/01:0.0237126181):0.0025000601):0.0000067508):0.0000027755,((KEXV01036538|BR|ST_NA|Cluster_NA|2016/01/01:0.0188590272,KEXV01037205|BR|ST_NA|Cluster_NA|2017/01/01:0.0181872371):0.0018314792,KEXV01037004|BR|ST_NA|Cluster_NA|2016/01/01:0.0139161966):0.0103955676):0.0008784767,((KEXV01029703|BR|ST_NA|Cluster_NA|2015/01/01:0.0309007987,((KEXV01029713|BR|ST_NA|Cluster_NA|2015/01/01:0.0260666079,KEXV01036751|BR|ST_NA|Cluster_NA|2016/01/01:0.0203778307):0.0046111387,KEXV01045347|BR|ST_NA|Cluster_NA|2017/01/01:0.0345355394):0.0007917912):0.0022256758,((KEXV01032831|BR|ST_NA|Cluster_NA|2016/01/01:0.0426895017,(MH354216|US|ST_NA|Cluster_NA|2013/01/01:0.0089840831,MH354881|US|ST_NA|Cluster_NA|2014/01/01:0.0157037223):0.0292181465):0.0039048159,KEXV01036811|BR|ST_NA|Cluster_NA|2016/01/01:0.0321580067):0.0015295897):0.0029402014):0.0000077790,(((((((((KEXV01029572|BR|ST_NA|Cluster_NA|2015/01/01:0.0022785091,KEXV01036311|BR|ST_NA|Cluster_NA|2017/01/01:0.0296253808):0.0106759643,(KEXV01034137|BR|ST_NA|Cluster_NA|2017/01/01:0.0135425629,KEXV01034241|BR|ST_NA|Cluster_NA|2016/01/01:0.0129101716):0.0053790797):0.0115393665,((KEXV01033260|BR|ST_NA|Cluster_NA|2017/01/01:0.0234319612,KEXV01046807|BR|ST_NA|Cluster_NA|2016/01/01:0.0437609335):0.0055943843,((KEXV01034274|BR|ST_NA|Cluster_NA|2016/01/01:0.0084480175,KF782760|BR|ST_NA|Cluster_NA|2012/01/01:0.0021928256):0.0278093847,(KEXV01035966|BR|ST_NA|Cluster_NA|2016/01/01:0.0300415636,KEXV01036367|BR|ST_NA|Cluster_NA|2017/01/01:0.0252006583):0.0084402623):0.0045893358):0.0006304436):0.0000068946,(((KEXV01034204|BR|ST_NA|Cluster_NA|2016/01/01:0.0126266269,((KEXV01034273|BR|ST_NA|Cluster_NA|2016/01/01:0.0107072891,KEXV01034465|BR|ST_NA|Cluster_NA|2017/01/01:0.0149924772):0.0038008459,KEXV01034429|BR|ST_NA|Cluster_NA|2017/01/01:0.0104241113):0.0015003562):0.0068405185,KEXV01034391|BR|ST_NA|Cluster_NA|2017/01/01:0.0092271490):0.0186834659,(KEXV01042896|BR|ST_NA|Cluster_NA|2016/01/01:0.0100055857,KEXV01046767|BR|ST_NA|Cluster_NA|2017/01/01:0.0100756028):0.0179040297):0.0106020420):0.0083634942,(KEXV01034418|BR|ST_NA|Cluster_NA|2017/01/01:0.0612715088,KEXV01036402|BR|ST_NA|Cluster_NA|2017/01/01:0.0336115326):0.0054674663):0.0151438035,(KEXV01035866|BR|ST_NA|Cluster_NA|2017/01/01:0.0098209663,KEXV01035892|BR|ST_NA|Cluster_NA|2017/01/01:0.0248786665):0.0108738525):0.0010576294,KEXV01031476|BR|ST_NA|Cluster_NA|2017/01/01:0.0196467404):0.0012709221,(((KEXV01036671|BR|ST_NA|Cluster_NA|2016/01/01:0.0280064957,KEXV01037054|BR|ST_NA|Cluster_NA|2016/01/01:0.0325003497):0.0122910254,KEXV01036687|BR|ST_NA|Cluster_NA|2016/01/01:0.0169541039):0.0038019936,KEXV01037293|BR|ST_NA|Cluster_NA|2017/01/01:0.0152610246):0.0009452682):0.0048667619,(KEXV01036708|BR|ST_NA|Cluster_NA|2016/01/01:0.0298633089,(KEXV01036928|BR|ST_NA|Cluster_NA|2016/01/01:0.0101272820,KEXV01037064|BR|ST_NA|Cluster_NA|2016/01/01:0.0065420398):0.0156302352):0.0125975011):0.0000077962):0.0020454436,KEXV01036783|BR|ST_NA|Cluster_NA|2016/01/01:0.0223600196):0.0011496737,KEXV01036831|BR|ST_NA|Cluster_NA|2016/01/01:0.0144754240):0.0080829672):0.0000069932,(KEXV01008282|BR|ST_NA|Cluster_NA|2014/01/01:0.0100728046,(MG942525|US|ST_NA|Cluster_NA|2012/01/01:0.0193769831,MH354833|US|ST_NA|Cluster_NA|2013/01/01:0.0107526506):0.0167648528):0.0033214482):0.0010055926,(((((KEXV01002439|BR|ST_NA|Cluster_NA|2015/01/01:0.0221157613,KEXV01002503|BR|ST_NA|Cluster_NA|2015/01/01:0.0171657688):0.0129853481,G-1883-DAJ|GUA|ST_NA|Cluster_NA|2016/01/01:0.0331947876):0.0057622586,KEXV01044109|BR|ST_NA|Cluster_NA|2016/01/01:0.0171265428):0.0018922039,(((KEXV01012506|BR|ST_NA|Cluster_NA|2015/01/01:0.0507881591,(KEXV01039577|BR|ST_NA|Cluster_NA|2017/01/01:0.0014473572,KEXV01039657|BR|ST_NA|Cluster_NA|2017/01/01:0.0000027755):0.0345161240):0.0047736320,KEXV01036286|BR|ST_NA|Cluster_NA|2017/01/01:0.0317134555):0.0043462330,((KEXV01031833|BR|ST_NA|Cluster_NA|2017/01/01:0.0330728266,(KX443015|BR|ST_NA|Cluster_NA|2013/01/01:0.0138048567,(KX443036|BR|ST_NA|Cluster_NA|2013/01/01:0.0061519742,(KX443061|BR|ST_NA|Cluster_NA|2013/01/01:0.0000027755,MN528355|BR|ST_NA|Cluster_NA|2018/01/01:0.0009939585):0.0050604067):0.0073545003):0.0088263030):0.0057654841,(KEXV01032010|BR|ST_NA|Cluster_NA|2017/01/01:0.0683302465,KEXV01039749|BR|ST_NA|Cluster_NA|2017/01/01:0.0183214787):0.0102832686):0.0054534697):0.0012281282):0.0025361171,E0621-APR|MEX|ST_3|Cluster_NA|2012/01/01:0.0223226859):0.0040273302):0.0000070855):0.0000062316,(((((((CEC-19-0217|MEX|ST_1|Cluster_NA|2019/09/06:0.0257794744,(CEC-20-2300|MEX|ST_2|Cluster_NA|2020/12/15:0.0000065465,CEC-21-5754|MEX|ST_1|Cluster_NA|2021/11/30:0.0052734974):0.0234472381):0.0216423166,(((MG942102|US|ST_NA|Cluster_NA|2011/01/01:0.0112387721,MG943110|US|ST_NA|Cluster_NA|2014/01/01:0.0137291778):0.0028523372,(((MG942926|US|ST_NA|Cluster_NA|2014/01/01:0.0072472653,(MG943402|US|ST_NA|Cluster_NA|2015/01/01:0.0000027755,MK922835|US|ST_NA|Cluster_NA|2018/01/01:0.0056966374):0.0042894132):0.0018406311,MK922665|US|ST_NA|Cluster_NA|2018/01/01:0.0198131553):0.0001474047,MG942992|US|ST_NA|Cluster_NA|2014/01/01:0.0159185825):0.0136745713):0.0034349818,(((MG943077|US|ST_NA|Cluster_NA|2014/01/01:0.0008142851,MK922866|US|ST_NA|Cluster_NA|2018/01/01:0.0058846951):0.0015598598,MG943351|US|ST_NA|Cluster_NA|2015/01/01:0.0008469161):0.0046014379,MK922931|US|ST_NA|Cluster_NA|2018/01/01:0.0096493531):0.0070676778):0.0112607254):0.0000056720,KU190500|CA|ST_NA|Cluster_NA|2011/01/01:0.0149944051):0.0033607153,KEXV01014599|BR|ST_NA|Cluster_NA|2014/01/01:0.0266796262):0.0047604284,(((KEXV01033286|BR|ST_NA|Cluster_NA|2016/01/01:0.0403000014,(MG982931|PA|ST_NA|Cluster_NA|2016/01/01:0.0118005562,P-484-SJ|PAN|ST_NA|Cluster_NA|2015/01/01:0.0195035738):0.0266843070):0.0092914782,(H-0132-DJTB|HON|ST_NA|Cluster_NA|2013/01/01:0.0081036616,H-0854-AAGC|HON|ST_NA|Cluster_NA|2014/01/01:0.0045945953):0.0230751137):0.0053711420,(MG941973|US|ST_NA|Cluster_NA|2011/01/01:0.0096877029,KY035751|US|ST_NA|Cluster_NA|2012/01/01:0.0148160573):0.0234615448):0.0000077783):0.0029603191,(((KEXV01006912|BR|ST_NA|Cluster_NA|2014/01/01:0.0351569525,(KEXV01015167|BR|ST_NA|Cluster_NA|2014/01/01:0.0695696534,KP224494|BR|ST_NA|Cluster_NA|2012/01/01:0.0359702025):0.0064620383):0.0049505720,((KEXV01033324|BR|ST_NA|Cluster_NA|2016/01/01:0.0428588774,KEXV01045376|BR|ST_NA|Cluster_NA|2017/01/01:0.0316347105):0.0019844725,E0265-AAC|MEX|ST_3|Cluster_NA|2012/01/01:0.0223403574):0.0052246649):0.0084550936,E0887-JCOO|MEX|ST_2|Cluster_NA|2013/01/01:0.0208675928):0.0037393992):0.0013739598,((((((CEC-22-6701|MEX|ST_1|Cluster_NA|2022/03/07:0.0244025724,E6228-JEVS|MEX|ST_3|Cluster_NA|2018/01/01:0.0023415285):0.0135330267,KEXV01008844|BR|ST_NA|Cluster_NA|2015/01/01:0.0261373962):0.0048062945,(((KJ474376|PA|ST_NA|Cluster_NA|2011/01/01:0.0000027755,P-106-BZG|PAN|ST_NA|Cluster_NA|2011/01/01:0.0000027755):0.0302255411,P-454-DJ|PAN|ST_NA|Cluster_NA|2014/01/01:0.0246187751):0.0020588257,((KJ474380|PA|ST_NA|Cluster_NA|2011/01/01:0.0226113507,((KJ474417|PA|ST_NA|Cluster_NA|2012/01/01:0.0193754736,P-284-CR|PAN|ST_NA|Cluster_NA|2013/01/01:0.0227056925):0.0000056443,KJ474228|PA|ST_NA|Cluster_NA|2011/01/01:0.0310037019):0.0127895709):0.0044631249,((KJ474596|PA|ST_NA|Cluster_NA|2013/01/01:0.0000027755,P-221-RPT|PAN|ST_NA|Cluster_NA|2013/01/01:0.0000027755):0.0273047299,((KJ474632|PA|ST_NA|Cluster_NA|2013/01/01:0.0156962393,(E2636-JJLD|MEX|ST_1|Cluster_NA|2015/01/01:0.0000027755,P-559-BP|PAN|ST_NA|Cluster_NA|2015/01/01:0.0000027755):0.0090287189):0.0018832798,P-267-LAH|PAN|ST_NA|Cluster_NA|2013/01/01:0.0058659442):0.0107018498):0.0168313356):0.0017935704):0.0168117168):0.0001296738,((((KEXV01034796|BR|ST_NA|Cluster_NA|2016/01/01:0.0055350498,MG942263|US|ST_NA|Cluster_NA|2011/01/01:0.0136552262):0.0012019096,KJ723229|US|ST_NA|Cluster_NA|2011/01/01:0.0130624453):0.0052820535,(KJ474323|PA|ST_NA|Cluster_NA|2011/01/01:0.0000027755,P-046-JLM|PAN|ST_NA|Cluster_NA|2011/01/01:0.0000027755):0.0164010779):0.0113764826,((MG942032|US|ST_NA|Cluster_NA|2011/01/01:0.0306793982,MG942351|US|ST_NA|Cluster_NA|2012/01/01:0.0251929420):0.0160644169,MG942121|US|ST_NA|Cluster_NA|2011/01/01:0.0273885930):0.0040008254):0.0029049533):0.0018598548,((((KEXV01012561|BR|ST_NA|Cluster_NA|2015/01/01:0.0431411377,(((MG942296|US|ST_NA|Cluster_NA|2012/01/01:0.0058294009,MK922777|US|ST_NA|Cluster_NA|2018/01/01:0.0114609042):0.0033763827,MG942981|US|ST_NA|Cluster_NA|2014/01/01:0.0000065826):0.0026508289,(MG943221|US|ST_NA|Cluster_NA|2015/01/01:0.0022578563,MG943743|US|ST_NA|Cluster_NA|2016/01/01:0.0081215965):0.0030724924):0.0249324260):0.0008147183,KEXV01041731|BR|ST_NA|Cluster_NA|2017/01/01:0.0274720517):0.0027426334,(KEXV01045845|BR|ST_NA|Cluster_NA|2017/01/01:0.0433428360,MH789697|US|ST_NA|Cluster_NA|2016/01/01:0.0184839315):0.0123265754):0.0035621900,(KM851088|BR|ST_NA|Cluster_NA|2012/01/01:0.0133096558,MH353675|US|ST_NA|Cluster_NA|2012/01/01:0.0211307515):0.0051276706):0.0017475767):0.0000082077,(((KEXV01036217|BR|ST_NA|Cluster_NA|2017/01/01:0.0386698179,KEXV01046422|BR|ST_NA|Cluster_NA|2017/01/01:0.0646558633):0.0074907585,(MG942757|US|ST_NA|Cluster_NA|2013/01/01:0.0017507168,MK330077|US|ST_NA|Cluster_NA|2014/01/01:0.0018238134):0.0181341429):0.0034982834,(E3938-AGM|MEX|ST_3|Cluster_NA|2017/01/01:0.0133760878,(E4178-JRG|MEX|ST_3|Cluster_NA|2017/01/01:0.0125203100,E6880-LJMA|MEX|ST_3|Cluster_NA|2018/01/01:0.0281692786):0.0146514147):0.0051524708):0.0026565534):0.0015684134):0.0000055929):0.0000063315):0.0005209902,(((((((((((((((((((CEC-19-0203|MEX|ST_1|Cluster_311|2019/09/06:0.0046291508,(CEC-20-2174|MEX|ST_1|Cluster_311|2020/12/03:0.0066053938,CEC-22-9610|MEX|ST_1|Cluster_311|2022/11/17:0.0035384999):0.0020289163):0.0010705526,(CEC-21-3948|MEX|ST_1|Cluster_311|2021/06/10:0.0007182988,CEC-21-4664|MEX|ST_1|Cluster_311|2021/08/24:0.0000027755):0.0056007076):0.0012301670,CEC-21-5667|MEX|ST_1|Cluster_NA|2021/11/24:0.0122183504):0.0019787398,((((((((((CEC-19-0466|MEX|ST_1|Cluster_311|2019/10/07:0.0022150964,CEC-20-1199|MEX|ST_1|Cluster_311|2020/08/19:0.0033413381):0.0003673868,((CEC-21-2370|MEX|ST_1|Cluster_311|2021/01/14:0.0039062792,CEC-22-7787|MEX|ST_2|Cluster_311|2022/06/02:0.0022086589):0.0047315739,E2676-JMO|MEX|ST_1|Cluster_NA|2015/01/01:0.0000067862):0.0014696290):0.0006959467,CEC-19-0820|MEX|ST_1|Cluster_311|2019/11/14:0.0025537434):0.0011168946,CEC-21-5848|MEX|ST_1|Cluster_311|2021/12/07:0.0085117973):0.0000058861,(CEC-20-1388|MEX|ST_1|Cluster_311|2020/09/08:0.0049047686,CEC-22-8944|MEX|ST_1|Cluster_311|2022/09/09:0.0034195278):0.0003249245):0.0004134197,(CEC-19-1039|MEX|ST_1|Cluster_311|2019/12/11:0.0029077901,CEC-20-1318|MEX|ST_1|Cluster_311|2020/09/01:0.0022014798):0.0004256618):0.0023734243,((CEC-19-0479|MEX|ST_1|Cluster_311|2019/10/07:0.0003498784,(CEC-22-6772|MEX|ST_1|Cluster_311|2022/03/11:0.0000027755,CEC-22-6843|MEX|ST_2|Cluster_311|2022/03/17:0.0018033209):0.0124280371):0.0026026471,CEC-20-2065|MEX|ST_2|Cluster_311|2020/11/20:0.0055013592):0.0027049610):0.0000056389,CEC-20-1268|MEX|ST_2|Cluster_311|2020/08/25:0.0071035367):0.0010912411,(((CEC-19-0541|MEX|ST_2|Cluster_311|2019/10/11:0.0037440378,(CEC-19-1016|MEX|ST_1|Cluster_311|2019/12/09:0.0013369717,(CEC-21-2667|MEX|ST_1|Cluster_311|2021/02/15:0.0006991880,CEC-22-6868|MEX|ST_1|Cluster_311|2022/03/18:0.0036903352):0.0040483248):0.0008284074):0.0048677392,(CEC-21-2919|MEX|ST_2|Cluster_311|2021/03/10:0.0077252356,E5701-ELM|MEX|ST_1|Cluster_NA|2017/01/01:0.0038112080):0.0043140054):0.0003732033,(CEC-19-0807|MEX|ST_2|Cluster_311|2019/11/13:0.0026985892,CEC-22-9477|MEX|ST_2|Cluster_311|2022/11/04:0.0070750679):0.0013188111):0.0008452235):0.0005660423,(CEC-19-1035|MEX|ST_2|Cluster_311|2019/12/11:0.0047304910,CEC-21-5787|MEX|ST_1|Cluster_311|2021/12/01:0.0023733064):0.0014694662):0.0017395550):0.0001991567,(CEC-22-7381|MEX|ST_1|Cluster_NA|2022/05/04:0.0131599236,CEC-22-7386|MEX|ST_1|Cluster_NA|2022/05/04:0.0053179190):0.0059304890):0.0073611260,(CEC-22-9254|MEX|ST_1|Cluster_NA|2022/10/10:0.0015464209,CEC-22-9306|MEX|ST_1|Cluster_NA|2022/10/14:0.0011532347):0.0239981264):0.0079530693,((((((CEC-20-1277|MEX|ST_2|Cluster_452|2020/08/27:0.0031352004,CEC-21-4787|MEX|ST_1|Cluster_452|2021/09/08:0.0000027755):0.0012825254,CEC-22-6941|MEX|ST_1|Cluster_452|2022/03/25:0.0031826560):0.0006263474,CEC-20-1376|MEX|ST_1|Cluster_452|2020/09/07:0.0028221349):0.0023566834,((((((CEC-20-1848|MEX|ST_2|Cluster_452|2020/10/27:0.0007084434,CEC-21-3240|MEX|ST_2|Cluster_452|2021/04/09:0.0000027755):0.0000027755,CEC-22-8075|MEX|ST_2|Cluster_452|2022/06/24:0.0014319845):0.0000027755,CEC-21-3126|MEX|ST_2|Cluster_452|2021/03/29:0.0000027755):0.0005006757,CEC-22-6838|MEX|ST_2|Cluster_452|2022/03/16:0.0019978575):0.0075614627,((CEC-21-5727|MEX|ST_2|Cluster_452|2021/11/29:0.0003569950,(CEC-22-6193|MEX|ST_1|Cluster_452|2022/01/19:0.0024997132,CEC-22-6244|MEX|ST_1|Cluster_452|2022/01/25:0.0017890199):0.0007117739):0.0021363191,(CEC-22-6051|MEX|ST_2|Cluster_452|2022/01/10:0.0007078286,(CEC-22-6438|MEX|ST_2|Cluster_452|2022/02/09:0.0025297706,CEC-22-8236|MEX|ST_2|Cluster_452|2022/07/07:0.0028754852):0.0003488520):0.0010691893):0.0033633897):0.0010088167,CEC-22-6432|MEX|ST_2|Cluster_NA|2022/02/10:0.0025559709):0.0005599084):0.0030590213,((CEC-20-2059|MEX|ST_1|Cluster_452|2020/11/19:0.0041389576,CEC-22-7299|MEX|ST_1|Cluster_452|2022/04/27:0.0038937248):0.0026061652,CEC-21-4157|MEX|ST_1|Cluster_452|2021/06/30:0.0062733967):0.0018438396):0.0185759260,((CEC-20-1366|MEX|ST_1|Cluster_NA|2020/09/07:0.0109141280,E3340-JFFR|MEX|ST_3|Cluster_NA|2017/01/01:0.0066509697):0.0112909477,CEC-22-9639|MEX|ST_1|Cluster_NA|2022/11/22:0.0218550410):0.0057000835):0.0059378797):0.0150307258,(KY037042|US|ST_NA|Cluster_NA|2012/01/01:0.0033309409,KY037039|US|ST_NA|Cluster_NA|2012/01/01:0.0038097372):0.0224837284):0.0046311646,((MG942642|US|ST_NA|Cluster_NA|2013/01/01:0.0289375092,(E3442-PCR|MEX|ST_3|Cluster_NA|2017/01/01:0.0038451861,(E3492-ISG|MEX|ST_3|Cluster_NA|2017/01/01:0.0029790897,(E3493-VAC|MEX|ST_3|Cluster_NA|2017/01/01:0.0049493884,E4502-NNQ|MEX|ST_3|Cluster_NA|2017/01/01:0.0038223958):0.0009279225):0.0009746506):0.0244948676):0.0057898826,MH353912|US|ST_NA|Cluster_NA|2014/01/01:0.0240197967):0.0051320262):0.0000056389,(MF455682|US|ST_NA|Cluster_NA|2012/01/01:0.0280332219,((((MF455758|US|ST_NA|Cluster_NA|2012/01/01:0.0031004269,MF455789|US|ST_NA|Cluster_NA|2011/01/01:0.0080258042):0.0000065826,MF456265|US|ST_NA|Cluster_NA|2013/01/01:0.0040370352):0.0000027755,MF455958|US|ST_NA|Cluster_NA|2012/01/01:0.0010193557):0.0000027755,MF456028|US|ST_NA|Cluster_NA|2012/01/01:0.0082136202):0.0071610478):0.0157407446):0.0017737659,((KU190511|CA|ST_NA|Cluster_NA|2011/01/01:0.0010624631,KU190644|CA|ST_NA|Cluster_NA|2012/01/01:0.0000027755):0.0135069638,MG943534|US|ST_NA|Cluster_NA|2016/01/01:0.0178322951):0.0056607974):0.0027492009,((KJ723163|US|ST_NA|Cluster_NA|2012/01/01:0.0256572735,MH354518|US|ST_NA|Cluster_NA|2011/01/01:0.0132921384):0.0108166582,((MF456182|US|ST_NA|Cluster_NA|2011/01/01:0.0010191591,MF456326|US|ST_NA|Cluster_NA|2011/01/01:0.0039625075):0.0009939913,MF456389|US|ST_NA|Cluster_NA|2011/01/01:0.0000027755):0.0202463991):0.0067717141):0.0000064173,(((KEXV01015534|BR|ST_NA|Cluster_NA|2015/01/01:0.0212719684,(MH353576|US|ST_NA|Cluster_NA|2011/01/01:0.0180247753,MH354484|US|ST_NA|Cluster_NA|2011/01/01:0.0118301173):0.0069062348):0.0024500356,(MF456325|US|ST_NA|Cluster_NA|2011/01/01:0.0387739082,E4498-JLAB|MEX|ST_3|Cluster_NA|2017/01/01:0.0432371314):0.0047630842):0.0011375389,(KEXV01038610|BR|ST_NA|Cluster_NA|2016/01/01:0.0330936582,MG943786|US|ST_NA|Cluster_NA|2016/01/01:0.0269756700):0.0025111210):0.0028101059):0.0008432300,(((((((((JQ585476|CU|ST_NA|Cluster_NA|2011/01/01:0.0317648802,(E2661-JOBM|MEX|ST_3|Cluster_NA|2015/01/01:0.0000027755,E6567-JAFC|MEX|ST_3|Cluster_NA|2018/01/01:0.0051846859):0.0180842081):0.0026853668,((JX194218|CU|ST_NA|Cluster_NA|2011/01/01:0.0082312252,E6341-ACH|MEX|ST_1|Cluster_NA|2018/01/01:0.0105633733):0.0060775580,MK817449|CU|ST_NA|Cluster_NA|2017/01/01:0.0232526634):0.0047351496):0.0050622060,(JQ585518|CU|ST_NA|Cluster_NA|2011/01/01:0.0069964318,MK817390|CU|ST_NA|Cluster_NA|2017/01/01:0.0213284112):0.0086979615):0.0000078967,((((JQ585479|CU|ST_NA|Cluster_NA|2011/01/01:0.0215199471,(JQ585496|CU|ST_NA|Cluster_NA|2011/01/01:0.0087786659,KJ677080|CU|ST_NA|Cluster_NA|2012/01/01:0.0090255954):0.0071331132):0.0014410023,E6578-JAOE|MEX|ST_3|Cluster_NA|2018/01/01:0.0211897238):0.0047897191,(((((JX194193|CU|ST_NA|Cluster_NA|2011/01/01:0.0046338138,JX194201|CU|ST_NA|Cluster_NA|2011/01/01:0.0103165528):0.0180867086,(MK817469|CU|ST_NA|Cluster_NA|2017/01/01:0.0269609673,MK817473|CU|ST_NA|Cluster_NA|2017/01/01:0.0193848893):0.0052770543):0.0000072323,(MK817453|CU|ST_NA|Cluster_NA|2017/01/01:0.0103982861,E1100-JCMP|MEX|ST_3|Cluster_NA|2013/01/01:0.0235061375):0.0058530183):0.0000065898,(JX194235|CU|ST_NA|Cluster_NA|2011/01/01:0.0262049341,(KU190618|CA|ST_NA|Cluster_NA|2012/01/01:0.0028384634,MK817461|CU|ST_NA|Cluster_NA|2017/01/01:0.0143087117):0.0144727579):0.0034578523):0.0006907276,(KJ677056|CU|ST_NA|Cluster_NA|2012/01/01:0.0035479400,MK817459|CU|ST_NA|Cluster_NA|2017/01/01:0.0075914282):0.0120440720):0.0004295623):0.0000064294,MK817490|CU|ST_NA|Cluster_NA|2017/01/01:0.0082553969):0.0011846522):0.0006606953,((((JQ585485|CU|ST_NA|Cluster_NA|2011/01/01:0.0253792882,MK817482|CU|ST_NA|Cluster_NA|2017/01/01:0.0415414812):0.0010027051,(MK817419|CU|ST_NA|Cluster_NA|2017/01/01:0.0046411467,MK817420|CU|ST_NA|Cluster_NA|2017/01/01:0.0081520064):0.0087470531):0.0099329930,MK817369|CU|ST_NA|Cluster_NA|2017/01/01:0.0369461362):0.0000066072,(JX194226|CU|ST_NA|Cluster_NA|2011/01/01:0.0193030095,MK817382|CU|ST_NA|Cluster_NA|2017/01/01:0.0248665492):0.0019966356):0.0017038945):0.0000065961,(JQ585477|CU|ST_NA|Cluster_NA|2011/01/01:0.0385243160,((((JQ585488|CU|ST_NA|Cluster_NA|2011/01/01:0.0000065826,KJ677077|CU|ST_NA|Cluster_NA|2012/01/01:0.0020897857):0.0107746760,JX194216|CU|ST_NA|Cluster_NA|2011/01/01:0.0308288061):0.0060363750,JX194181|CU|ST_NA|Cluster_NA|2011/01/01:0.0801912561):0.0084578457,(((JQ585506|CU|ST_NA|Cluster_NA|2011/01/01:0.0201357174,(JQ585526|CU|ST_NA|Cluster_NA|2011/01/01:0.0204745328,MK817450|CU|ST_NA|Cluster_NA|2017/01/01:0.0229021310):0.0073010179):0.0025335067,MK817368|CU|ST_NA|Cluster_NA|2017/01/01:0.0236681122):0.0068387762,((JQ585527|CU|ST_NA|Cluster_NA|2011/01/01:0.0190257730,MK817386|CU|ST_NA|Cluster_NA|2017/01/01:0.0311196960):0.0043826765,JX194183|CU|ST_NA|Cluster_NA|2011/01/01:0.0211308817):0.0115834142):0.0021020378):0.0005251937):0.0016425075):0.0050295416,JQ585529|CU|ST_NA|Cluster_NA|2011/01/01:0.0129127415):0.0015284700,MG942037|US|ST_NA|Cluster_NA|2011/01/01:0.0368651154):0.0037082455,(JQ585521|CU|ST_NA|Cluster_NA|2011/01/01:0.0285612131,JQ585524|CU|ST_NA|Cluster_NA|2011/01/01:0.0099148633):0.0042032457):0.0072179762):0.0016113190,(((((((((((CEC-19-0304|MEX|ST_2|Cluster_NA|2019/09/17:0.0311779792,(CEC-22-6755|MEX|ST_1|Cluster_NA|2022/03/09:0.0197101693,E1481-JAVS|MEX|ST_3|Cluster_NA|2014/01/01:0.0025749906):0.0069089758):0.0020767547,(((((CEC-19-0780|MEX|ST_1|Cluster_NA|2019/11/11:0.0132725892,CEC-22-8910|MEX|ST_1|Cluster_NA|2022/09/07:0.0131580812):0.0024730575,((CEC-20-1113|MEX|ST_1|Cluster_NA|2020/08/11:0.0003572344,CEC-20-1198|MEX|ST_1|Cluster_NA|2020/08/19:0.0000027755):0.0056990799,(CEC-20-2209|MEX|ST_1|Cluster_NA|2020/12/04:0.0008119619,CEC-20-2210|MEX|ST_1|Cluster_NA|2020/12/04:0.0120154298):0.0019840517):0.0097025919):0.0038970829,(CEC-22-8426|MEX|ST_1|Cluster_NA|2022/08/01:0.0260525085,((E0118-CNB|MEX|ST_3|Cluster_NA|2011/01/01:0.0148209129,E3540-OCB|MEX|ST_3|Cluster_NA|2017/01/01:0.0046803237):0.0052859155,E5275-MSM|MEX|ST_3|Cluster_NA|2017/01/01:0.0094709118):0.0015204595):0.0017544051):0.0113173175,((CEC-21-2713|MEX|ST_1|Cluster_NA|2021/02/18:0.0027635544,E0039-VGG|MEX|ST_3|Cluster_NA|2011/01/01:0.0000027755):0.0105781348,E0450-DRL|MEX|ST_3|Cluster_NA|2012/01/01:0.0013348536):0.0115329837):0.0014232051,((((E0745-MHZ|MEX|ST_3|Cluster_NA|2012/01/01:0.0023171032,E0746-EHH|MEX|ST_3|Cluster_NA|2012/01/01:0.0027296546):0.0017791812,E5579-MLGS|MEX|ST_3|Cluster_NA|2017/01/01:0.0061023378):0.0000065826,E5441-OCLM|MEX|ST_3|Cluster_NA|2017/01/01:0.0115725600):0.0099166717,E2148-JCPE|MEX|ST_3|Cluster_NA|2015/01/01:0.0059613871):0.0097770173):0.0004192977):0.0018669811,(CEC-21-3329|MEX|ST_1|Cluster_NA|2021/04/16:0.0245309400,(((CEC-22-6873|MEX|ST_1|Cluster_NA|2022/03/22:0.0034958855,CEC-22-7256|MEX|ST_1|Cluster_NA|2022/04/25:0.0000082484):0.0433947705,(E0605-JHP|MEX|ST_3|Cluster_NA|2012/01/01:0.0128781317,E4928-JSV|MEX|ST_3|Cluster_NA|2017/01/01:0.0165554326):0.0055671188):0.0000060591,E1231-MADS|MEX|ST_3|Cluster_NA|2013/01/01:0.0166980038):0.0007572899):0.0007730381):0.0000073837,((E0776-SAC|MEX|ST_3|Cluster_NA|2012/01/01:0.0017635395,E0835-MCS|MEX|ST_3|Cluster_NA|2013/01/01:0.0117121080):0.0136093976,(E0830-MSL|MEX|ST_3|Cluster_NA|2013/01/01:0.0250356478,E1219-ASP|MEX|ST_3|Cluster_NA|2013/01/01:0.0122285078):0.0023486999):0.0010984395):0.0062264156,((CEC-22-8570|MEX|ST_1|Cluster_NA|2022/08/11:0.0056578169,E4492-JEHH|MEX|ST_3|Cluster_NA|2017/01/01:0.0023621205):0.0222422712,E1130-JLHG|MEX|ST_3|Cluster_NA|2013/01/01:0.0153506880):0.0029467863):0.0000065898,((E0341-CIV|MEX|ST_3|Cluster_NA|2012/01/01:0.0070958703,E2393-JECSV|MEX|ST_3|Cluster_NA|2015/01/01:0.0198748136):0.0071550416,E5580-ZJC|MEX|ST_3|Cluster_NA|2017/01/01:0.0144194578):0.0035965653):0.0000055779,E1077-AGGF|MEX|ST_3|Cluster_NA|2013/01/01:0.0223486046):0.0085494608,(MH789689|US|ST_NA|Cluster_NA|2016/01/01:0.0234258890,E0092-IAH|MEX|ST_3|Cluster_NA|2011/01/01:0.0147382190):0.0105943564):0.0016830909,E0029-RES|MEX|ST_2|Cluster_NA|2011/01/01:0.0175125361):0.0019031377,(CEC-19-0374|MEX|ST_2|Cluster_NA|2019/09/25:0.0244914437,CEC-22-7928|MEX|ST_1|Cluster_NA|2022/06/13:0.0358681334):0.0062682469):0.0036004032,((G-0577|GUA|ST_NA|Cluster_NA|2012/01/01:0.0112628878,(G-0636|GUA|ST_NA|Cluster_NA|2012/01/01:0.0014343632,G-1472|GUA|ST_NA|Cluster_NA|2015/01/01:0.0076420615):0.0101061756):0.0020208166,G-1814-JMRM|GUA|ST_NA|Cluster_NA|2016/01/01:0.0212373902):0.0241232976):0.0039332548):0.0045985893,((KY579708|US|ST_NA|Cluster_NA|2011/01/01:0.0094789162,MG942715|US|ST_NA|Cluster_NA|2013/01/01:0.0317524090):0.0022240384,MK922808|US|ST_NA|Cluster_NA|2018/01/01:0.0192297515):0.0035359351):0.0000065967,((((((((((((CEC-20-1073|MEX|ST_2|Cluster_NA|2020/08/06:0.0084130019,CEC-21-5450|MEX|ST_1|Cluster_NA|2021/11/04:0.0085976320):0.0027321696,(E3430-HEMC|MEX|ST_3|Cluster_NA|2017/01/01:0.0070812314,(E5062-MAGG|MEX|ST_1|Cluster_NA|2017/01/01:0.0019955976,E5421-CIMC|MEX|ST_1|Cluster_NA|2017/01/01:0.0048201287):0.0314874446):0.0018343182):0.0014721170,CEC-21-4449|MEX|ST_1|Cluster_NA|2021/08/02:0.0041074712):0.0207320674,(CEC-20-1463|MEX|ST_1|Cluster_NA|2020/09/18:0.0049156136,CEC-21-4839|MEX|ST_1|Cluster_NA|2021/09/13:0.0123450546):0.0006488857):0.0079825419,CEC-21-5293|MEX|ST_2|Cluster_NA|2021/10/20:0.0083202773):0.0001948650,(CEC-22-8175|MEX|ST_2|Cluster_NA|2022/07/04:0.0004304922,CEC-22-8366|MEX|ST_2|Cluster_NA|2022/07/19:0.0000027755):0.0156303465):0.0140390255,(KEXV01008280|BR|ST_NA|Cluster_NA|2014/01/01:0.0362626176,(MF456697|US|ST_NA|Cluster_NA|2011/01/01:0.0095627753,MF456754|US|ST_NA|Cluster_NA|2011/01/01:0.0097507699):0.0173203866):0.0003046497):0.0055056280,(KEXV01016270|BR|ST_NA|Cluster_NA|2015/01/01:0.0308585077,KEXV01044855|BR|ST_NA|Cluster_NA|2016/01/01:0.0166115436):0.0140635681):0.0013020256,(((((((CEC-20-1395|MEX|ST_1|Cluster_NA|2020/09/09:0.0233898954,(CEC-21-5420|MEX|ST_1|Cluster_NA|2021/11/01:0.0094651441,CEC-22-9011|MEX|ST_1|Cluster_NA|2022/09/20:0.0081828948):0.0008560767):0.0051795330,CEC-22-8291|MEX|ST_2|Cluster_NA|2022/07/12:0.0153778950):0.0062950465,CEC-22-9535|MEX|ST_1|Cluster_NA|2022/11/08:0.0216762346):0.0096308341,(KEXV01008994|BR|ST_NA|Cluster_NA|2014/01/01:0.0213849714,(KEXV01038306|BR|ST_NA|Cluster_NA|2016/01/01:0.0198426659,KEXV01038429|BR|ST_NA|Cluster_NA|2016/01/01:0.0207523492):0.0105233373):0.0088799372):0.0000056172,MF456217|US|ST_NA|Cluster_NA|2012/01/01:0.0112298321):0.0025180333,((KEXV01012333|BR|ST_NA|Cluster_NA|2015/01/01:0.0161082864,(KEXV01039913|BR|ST_NA|Cluster_NA|2016/01/01:0.0134088695,KEXV01039956|BR|ST_NA|Cluster_NA|2017/01/01:0.0196886847):0.0105753857):0.0018663761,(KEXV01044387|BR|ST_NA|Cluster_NA|2016/01/01:0.0257922149,KT737355|BR|ST_NA|Cluster_NA|2014/01/01:0.0270608332):0.0043825198):0.0109770704):0.0000058853,E4541-JEVM|MEX|ST_3|Cluster_NA|2017/01/01:0.0530579422):0.0015097338):0.0100001557,((CEC-21-2571|MEX|ST_1|Cluster_NA|2021/02/08:0.0137108018,((CEC-21-5357|MEX|ST_1|Cluster_NA|2021/10/26:0.0215114305,CEC-22-6369|MEX|ST_1|Cluster_NA|2022/02/04:0.0237555167):0.0034882251,E1228-AVM|MEX|ST_1|Cluster_NA|2013/01/01:0.0039949924):0.0001905445):0.0160189261,(CEC-21-2791|MEX|ST_2|Cluster_NA|2021/02/26:0.0356152565,E3201-GJGW|MEX|ST_3|Cluster_NA|2017/01/01:0.0178233222):0.0027864643):0.0050980051):0.0017753283,((((((CEC-20-2038|MEX|ST_1|Cluster_NA|2020/11/17:0.0284728734,KEXV01043823|BR|ST_NA|Cluster_NA|2016/01/01:0.0225969075):0.0034292714,(KF782766|BR|ST_NA|Cluster_NA|2012/01/01:0.0256045350,(E5001-MHNR|MEX|ST_3|Cluster_NA|2017/01/01:0.0210735349,S-025-GAERB|SAL|ST_NA|Cluster_NA|2012/01/01:0.0215590582):0.0208046358):0.0046519286):0.0016604972,((KEXV01012128|BR|ST_NA|Cluster_NA|2014/01/01:0.0182142190,KEXV01035773|BR|ST_NA|Cluster_NA|2016/01/01:0.0011450378):0.0026512903,KEXV01039229|BR|ST_NA|Cluster_NA|2017/01/01:0.0172676650):0.0238971039):0.0021071408,((E3595-OSM|MEX|ST_3|Cluster_NA|2017/01/01:0.0043248118,E3596-PAGA|MEX|ST_3|Cluster_NA|2017/01/01:0.0002992819):0.0061213881,E4954-JAAR|MEX|ST_3|Cluster_NA|2017/01/01:0.0089560088):0.0257272393):0.0000069516,(((KEXV01009158|BR|ST_NA|Cluster_NA|2015/01/01:0.0234147369,KEXV01039570|BR|ST_NA|Cluster_NA|2017/01/01:0.0210952296):0.0188199896,((KEXV01031153|BR|ST_NA|Cluster_NA|2015/01/01:0.0159604476,KEXV01042125|BR|ST_NA|Cluster_NA|2016/01/01:0.0173888479):0.0129779624,(((KEXV01037649|BR|ST_NA|Cluster_NA|2016/01/01:0.0055605632,KEXV01042468|BR|ST_NA|Cluster_NA|2017/01/01:0.0132200208):0.0013869524,KEXV01042229|BR|ST_NA|Cluster_NA|2016/01/01:0.0291293145):0.0017224290,((KEXV01037734|BR|ST_NA|Cluster_NA|2016/01/01:0.0212628313,KEXV01042391|BR|ST_NA|Cluster_NA|2017/01/01:0.0268575334):0.0022560520,KEXV01042440|BR|ST_NA|Cluster_NA|2017/01/01:0.0228318480):0.0004846775):0.0083159772):0.0172491335):0.0003928489,OQ751654|CA|ST_NA|Cluster_NA|2016/01/01:0.0243962162):0.0050010831):0.0000065898,MK580286|US|ST_NA|Cluster_NA|2017/01/01:0.0199424393):0.0043319986):0.0000074186,((((((KEXV01012377|BR|ST_NA|Cluster_NA|2015/01/01:0.0275001434,KEXV01040737|BR|ST_NA|Cluster_NA|2016/01/01:0.0326298138):0.0038039267,KEXV01041518|BR|ST_NA|Cluster_NA|2017/01/01:0.0266422496):0.0122114406,MK580183|US|ST_NA|Cluster_NA|2016/01/01:0.0267361195):0.0039279631,MH353162|US|ST_NA|Cluster_NA|2012/01/01:0.0243438260):0.0055967992,(KEXV01033980|BR|ST_NA|Cluster_NA|2017/01/01:0.0260772549,((KEXV01046514|BR|ST_NA|Cluster_NA|2017/01/01:0.0449640201,((MF456540|US|ST_NA|Cluster_NA|2011/01/01:0.0048984364,KY037034|US|ST_NA|Cluster_NA|2012/01/01:0.0196569323):0.0040037300,MF457260|US|ST_NA|Cluster_NA|2013/01/01:0.0158023620):0.0119976959):0.0080972275,G-1751|GUA|ST_NA|Cluster_NA|2016/01/01:0.0310623150):0.0057485380):0.0006377584):0.0021795153,(MG942109|US|ST_NA|Cluster_NA|2011/01/01:0.0000075539,MG943174|US|ST_NA|Cluster_NA|2014/01/01:0.0141415436):0.0163298749):0.0005714330):0.0015619438):0.0011799782,((((((((((CEC-19-0226|MEX|ST_1|Cluster_NA|2019/09/09:0.0158664712,E6171-AFST|MEX|ST_3|Cluster_NA|2018/01/01:0.0012690461):0.0013249034,((CEC-21-4009|MEX|ST_1|Cluster_NA|2021/06/16:0.0006320418,CEC-22-7017|MEX|ST_1|Cluster_NA|2022/03/31:0.0025943667):0.0097628028,CEC-21-5831|MEX|ST_2|Cluster_NA|2021/12/06:0.0115560182):0.0041018613):0.0065155634,CEC-22-8524|MEX|ST_2|Cluster_NA|2022/08/08:0.0177723998):0.0307771624,((CEC-22-6494|MEX|ST_1|Cluster_NA|2022/02/16:0.0107333802,(E1310-LLI|MEX|ST_3|Cluster_NA|2013/01/01:0.0038869192,E3249-IEC|MEX|ST_3|Cluster_NA|2017/01/01:0.0121881623):0.0017436618):0.0186586544,E3720-MDR|MEX|ST_3|Cluster_NA|2017/01/01:0.0303549700):0.0098550342):0.0106719425,(CEC-21-3263|MEX|ST_1|Cluster_NA|2021/04/12:0.0228938049,E1505-IYSB|MEX|ST_3|Cluster_NA|2014/01/01:0.0385878914):0.0041247034):0.0069803207,((KEXV01036712|BR|ST_NA|Cluster_NA|2016/01/01:0.0491899999,(E4264-VJP|MEX|ST_3|Cluster_NA|2017/01/01:0.0065780820,E4271-JGRG|MEX|ST_3|Cluster_NA|2017/01/01:0.0036178652):0.0405549494):0.0061941050,E4244-JEBP|MEX|ST_3|Cluster_NA|2017/01/01:0.0416315185):0.0043227252):0.0038486266,(((((((CEC-19-0752|MEX|ST_2|Cluster_NA|2019/11/08:0.0276645474,CEC-21-4039|MEX|ST_1|Cluster_NA|2021/06/18:0.0124399739):0.0051050261,CEC-21-3685|MEX|ST_1|Cluster_NA|2021/05/18:0.0081674683):0.0066294908,CEC-20-1555|MEX|ST_1|Cluster_NA|2020/09/29:0.0117535749):0.0130715819,(((CEC-20-0904|MEX|ST_2|Cluster_NA|2020/07/13:0.0040268777,CEC-20-1670|MEX|ST_1|Cluster_NA|2020/10/09:0.0000027755):0.0000075542,((CEC-20-1308|MEX|ST_2|Cluster_NA|2020/08/31:0.0067639246,CEC-21-3984|MEX|ST_1|Cluster_NA|2021/06/15:0.0062886398):0.0006680198,CEC-20-1440|MEX|ST_1|Cluster_NA|2020/09/15:0.0041543945):0.0023724321):0.0027976600,(CEC-20-1082|MEX|ST_1|Cluster_NA|2020/08/05:0.0055890718,CEC-20-1300|MEX|ST_1|Cluster_NA|2020/08/28:0.0063164794):0.0028025117):0.0269369135):0.0184043659,(KEXV01008703|BR|ST_NA|Cluster_NA|2015/01/01:0.0344511541,KY037621|US|ST_NA|Cluster_NA|2013/01/01:0.0295975916):0.0039961202):0.0077429246,(((MG942021|US|ST_NA|Cluster_NA|2011/01/01:0.0162840384,((MG942276|US|ST_NA|Cluster_NA|2012/01/01:0.0017397359,MG942403|US|ST_NA|Cluster_NA|2012/01/01:0.0131734704):0.0060136314,(MG942331|US|ST_NA|Cluster_NA|2012/01/01:0.0000027755,MG942815|US|ST_NA|Cluster_NA|2013/01/01:0.0008030632):0.0059444402):0.0049957634):0.0231594000,OR737175|US|ST_NA|Cluster_NA|2015/01/01:0.0417051133):0.0046791233,(MG942220|US|ST_NA|Cluster_NA|2011/01/01:0.0260351390,OL872744|US|ST_NA|Cluster_NA|2012/01/01:0.0272586437):0.0025480447):0.0028046311):0.0000065826,(KEXV01037933|BR|ST_NA|Cluster_NA|2016/01/01:0.0248737324,KEXV01043825|BR|ST_NA|Cluster_NA|2016/01/01:0.0236962627):0.0061108787):0.0032044872):0.0007999314,(((((CEC-21-3405|MEX|ST_2|Cluster_NA|2021/04/22:0.0094326221,KEXV01014554|BR|ST_NA|Cluster_NA|2014/01/01:0.0209452030):0.0228682667,(KJ598585|US|ST_NA|Cluster_NA|2012/01/01:0.0236318802,(MG571989|BR|ST_NA|Cluster_NA|2016/01/01:0.0021827439,MK041573|BR|ST_NA|Cluster_NA|2016/01/01:0.0019248355):0.0262355800):0.0007497861):0.0104917788,(((((((((KEXV01002428|BR|ST_NA|Cluster_NA|2015/01/01:0.0210756758,KEXV01002578|BR|ST_NA|Cluster_NA|2015/01/01:0.0287632188):0.0055377200,((KEXV01033330|BR|ST_NA|Cluster_NA|2016/01/01:0.0398613486,(KEXV01034174|BR|ST_NA|Cluster_NA|2017/01/01:0.0350083988,KEXV01034180|BR|ST_NA|Cluster_NA|2017/01/01:0.0459490448):0.0118859996):0.0000059965,KEXV01033370|BR|ST_NA|Cluster_NA|2016/01/01:0.0176838075):0.0005079005):0.0104347973,KEXV01002498|BR|ST_NA|Cluster_NA|2015/01/01:0.0199154113):0.0000057906,KEXV01042809|BR|ST_NA|Cluster_NA|2017/01/01:0.0133573868):0.0032379562,(KEXV01002547|BR|ST_NA|Cluster_NA|2015/01/01:0.0254484684,(KEXV01034034|BR|ST_NA|Cluster_NA|2017/01/01:0.0189844460,KEXV01034121|BR|ST_NA|Cluster_NA|2017/01/01:0.0288562879):0.0015585194):0.0013159450):0.0014065957,KEXV01002489|BR|ST_NA|Cluster_NA|2015/01/01:0.0114725807):0.0009301543,(((((KEXV01002606|BR|ST_NA|Cluster_NA|2015/01/01:0.0361432896,KEXV01033295|BR|ST_NA|Cluster_NA|2016/01/01:0.0245941275):0.0021147685,KEXV01034141|BR|ST_NA|Cluster_NA|2017/01/01:0.0173897346):0.0046300941,KEXV01033927|BR|ST_NA|Cluster_NA|2016/01/01:0.0334512586):0.0076618868,KEXV01033874|BR|ST_NA|Cluster_NA|2016/01/01:0.0407961444):0.0060324854,((KEXV01031128|BR|ST_NA|Cluster_NA|2015/01/01:0.0179725612,KEXV01033461|BR|ST_NA|Cluster_NA|2017/01/01:0.0317804419):0.0034293169,((KEXV01033799|BR|ST_NA|Cluster_NA|2016/01/01:0.0514951548,(KEXV01034495|BR|ST_NA|Cluster_NA|2016/01/01:0.0195124177,KEXV01035057|BR|ST_NA|Cluster_NA|2017/01/01:0.0389135374):0.0127575238):0.0036165213,KEXV01037484|BR|ST_NA|Cluster_NA|2016/01/01:0.0126690733):0.0000068613):0.0025549649):0.0013042930):0.0000065826,(KEXV01033326|BR|ST_NA|Cluster_NA|2016/01/01:0.0142685708,KEXV01035954|BR|ST_NA|Cluster_NA|2016/01/01:0.0095769929):0.0040057792):0.0067096389,((KEXV01006925|BR|ST_NA|Cluster_NA|2014/01/01:0.0152370110,KEXV01044858|BR|ST_NA|Cluster_NA|2016/01/01:0.0111767271):0.0064870964,((KEXV01034699|BR|ST_NA|Cluster_NA|2016/01/01:0.0104162718,KEXV01034977|BR|ST_NA|Cluster_NA|2016/01/01:0.0316860391):0.0061319694,KEXV01046394|BR|ST_NA|Cluster_NA|2017/01/01:0.0237974829):0.0000070220):0.0042936169):0.0035016998):0.0019217830,(KEXV01016273|BR|ST_NA|Cluster_NA|2015/01/01:0.0227390198,(KEXV01030966|BR|ST_NA|Cluster_NA|2015/01/01:0.0289379001,KEXV01037944|BR|ST_NA|Cluster_NA|2016/01/01:0.0361884625):0.0097893128):0.0033505804):0.0027530958,((KEXV01034857|BR|ST_NA|Cluster_NA|2016/01/01:0.0144500027,KEXV01046399|BR|ST_NA|Cluster_NA|2017/01/01:0.0101513743):0.0087510621,KEXV01036789|BR|ST_NA|Cluster_NA|2016/01/01:0.0151574445):0.0024216495):0.0008425708):0.0000075542,((((((((CEC-19-0315|MEX|ST_1|Cluster_NA|2019/09/18:0.0398891511,((((CEC-21-3033|MEX|ST_1|Cluster_NA|2021/03/22:0.0007101651,CEC-21-5725|MEX|ST_1|Cluster_NA|2021/11/29:0.0044187116):0.0034686521,CEC-22-6002|MEX|ST_1|Cluster_NA|2022/01/05:0.0083646466):0.0013266708,CEC-22-6434|MEX|ST_1|Cluster_NA|2022/02/10:0.0088453639):0.0174819227,(CEC-21-3956|MEX|ST_1|Cluster_NA|2021/06/10:0.0041356764,CEC-21-4197|MEX|ST_1|Cluster_NA|2021/07/05:0.0073050002):0.0144925254):0.0158377916):0.0143491080,((KEXV01016057|BR|ST_NA|Cluster_NA|2015/01/01:0.0580257171,KEXV01043761|BR|ST_NA|Cluster_NA|2016/01/01:0.0454457133):0.0074748208,KEXV01046350|BR|ST_NA|Cluster_NA|2017/01/01:0.0258664722):0.0120255187):0.0000065826,((MG942427|US|ST_NA|Cluster_NA|2012/01/01:0.0318186853,E4098-LMGG|MEX|ST_3|Cluster_NA|2017/01/01:0.0200441600):0.0047367221,MG942698|US|ST_NA|Cluster_NA|2013/01/01:0.0368574637):0.0050427804):0.0013732285,(((CEC-21-2814|MEX|ST_1|Cluster_NA|2021/03/01:0.0376403388,KEXV01015659|BR|ST_NA|Cluster_NA|2015/01/01:0.0385722174):0.0103757664,KEXV01035128|BR|ST_NA|Cluster_NA|2017/01/01:0.0267133408):0.0064486270,(MF573250|BR|ST_NA|Cluster_NA|2012/01/01:0.0105578823,MZ475770|BR|ST_NA|Cluster_NA|2017/01/01:0.0344947778):0.0076892601):0.0044098185):0.0013387372,((((MG942201|US|ST_NA|Cluster_NA|2011/01/01:0.0039259341,((MG942409|US|ST_NA|Cluster_NA|2012/01/01:0.0024528185,MG942551|US|ST_NA|Cluster_NA|2012/01/01:0.0016604068):0.0007412123,MN466965|US|ST_NA|Cluster_NA|2016/01/01:0.0058384951):0.0017809533):0.0015570329,MG943105|US|ST_NA|Cluster_NA|2014/01/01:0.0128863295):0.0143264064,N-356-CMOM|NIC|ST_NA|Cluster_NA|2015/01/01:0.0336463798):0.0035201721,E2519-JAMM|MEX|ST_3|Cluster_NA|2015/01/01:0.0100821400):0.0069261737):0.0028762459,((((((((CEC-20-0908|MEX|ST_2|Cluster_NA|2020/07/13:0.0051315752,CEC-22-7471|MEX|ST_1|Cluster_NA|2022/05/11:0.0070624922):0.0016124642,CEC-22-6041|MEX|ST_1|Cluster_NA|2022/01/10:0.0069723633):0.0390518356,E1129-AAC|MEX|ST_3|Cluster_NA|2013/01/01:0.0352846087):0.0049258208,(((((CEC-22-5951|MEX|ST_1|Cluster_NA|2022/01/03:0.0338620428,KEXV01041242|BR|ST_NA|Cluster_NA|2017/01/01:0.0528563157):0.0121493528,((MF456894|US|ST_NA|Cluster_NA|2011/01/01:0.0195432873,KY036600|US|ST_NA|Cluster_NA|2013/01/01:0.0197591004):0.0170329121,N-078-FJJL|NIC|ST_NA|Cluster_NA|2012/01/01:0.0416822698):0.0014000351):0.0034579639,MF455550|US|ST_NA|Cluster_NA|2011/01/01:0.0221582549):0.0024917663,((E5412-MAGN|MEX|ST_3|Cluster_NA|2017/01/01:0.0031773946,E5413-VMCD|MEX|ST_3|Cluster_NA|2017/01/01:0.0099887555):0.0303862764,N-126-EJGM|NIC|ST_NA|Cluster_NA|2013/01/01:0.0461298924):0.0033294637):0.0031214530,((((KEXV01034410|BR|ST_NA|Cluster_NA|2017/01/01:0.0254820756,MT308144|US|ST_NA|Cluster_NA|2016/01/01:0.0290083380):0.0040641802,MF457022|US|ST_NA|Cluster_NA|2012/01/01:0.0270752968):0.0029508014,KEXV01038716|BR|ST_NA|Cluster_NA|2016/01/01:0.0197063747):0.0045467274,((MG942274|US|ST_NA|Cluster_NA|2011/01/01:0.0268220322,MG943301|US|ST_NA|Cluster_NA|2015/01/01:0.0198887417):0.0048116230,(MG943262|US|ST_NA|Cluster_NA|2015/01/01:0.0115291452,MG943554|US|ST_NA|Cluster_NA|2016/01/01:0.0084649387):0.0234075774):0.0029827394):0.0011162842):0.0056622392):0.0005586081,(KEXV01037973|BR|ST_NA|Cluster_NA|2017/01/01:0.0193324219,H-0943-RERV|HON|ST_NA|Cluster_NA|2014/01/01:0.0258595618):0.0064193635):0.0000066180,MF456764|US|ST_NA|Cluster_NA|2013/01/01:0.0144900615):0.0011789449,(MG943181|US|ST_NA|Cluster_NA|2014/01/01:0.0234662136,MH354394|US|ST_NA|Cluster_NA|2011/01/01:0.0317708367):0.0101330907):0.0028182631,((KEXV01032818|BR|ST_NA|Cluster_NA|2016/01/01:0.0385692159,KEXV01033100|BR|ST_NA|Cluster_NA|2017/01/01:0.0270487271):0.0020285818,(((((((((KJ474221|PA|ST_NA|Cluster_NA|2011/01/01:0.0398885048,((KJ474510|PA|ST_NA|Cluster_NA|2012/01/01:0.0328243214,KJ474605|PA|ST_NA|Cluster_NA|2013/01/01:0.0262161710):0.0131784098,KJ474283|PA|ST_NA|Cluster_NA|2011/01/01:0.0460215583):0.0003181365):0.0013266407,(((KJ474292|PA|ST_NA|Cluster_NA|2011/01/01:0.0234688867,((KJ474361|PA|ST_NA|Cluster_NA|2011/01/01:0.0000027755,P-088-JA|PAN|ST_NA|Cluster_NA|2011/01/01:0.0000027755):0.0038102936,KJ474536|PA|ST_NA|Cluster_NA|2013/01/01:0.0166732726):0.0001004135):0.0173830553,KJ474530|PA|ST_NA|Cluster_NA|2013/01/01:0.0413913156):0.0018890766,KJ474386|PA|ST_NA|Cluster_NA|2012/01/01:0.0290350158):0.0051353612):0.0006590193,(KJ474538|PA|ST_NA|Cluster_NA|2013/01/01:0.0324826126,KJ474613|PA|ST_NA|Cluster_NA|2013/01/01:0.0169640770):0.0045704671):0.0011308804,((((KJ474294|PA|ST_NA|Cluster_NA|2011/01/01:0.0000027755,P-013-TODF|PAN|ST_NA|Cluster_NA|2011/01/01:0.0000027755):0.0078064787,KJ474641|PA|ST_NA|Cluster_NA|2013/01/01:0.0155608978):0.0117962726,P-623-EA|PAN|ST_NA|Cluster_NA|2016/01/01:0.0402082300):0.0053961910,((KJ474601|PA|ST_NA|Cluster_NA|2013/01/01:0.0306038877,KJ474276|PA|ST_NA|Cluster_NA|2011/01/01:0.0410062748):0.0001642361,KJ474631|PA|ST_NA|Cluster_NA|2013/01/01:0.0431406645):0.0019582574):0.0000076821):0.0025696333,((KJ474412|PA|ST_NA|Cluster_NA|2012/01/01:0.0514473934,KJ474478|PA|ST_NA|Cluster_NA|2012/01/01:0.0405167002):0.0075650580,(((((((KJ474493|PA|ST_NA|Cluster_NA|2012/01/01:0.0000027755,P-136-BRC|PAN|ST_NA|Cluster_NA|2012/01/01:0.0000027755):0.0014954875,E1397-SGM|MEX|ST_3|Cluster_NA|2014/01/01:0.0016224865):0.0000027755,KJ474494|PA|ST_NA|Cluster_NA|2012/01/01:0.0000027755):0.0047765689,KJ474551|PA|ST_NA|Cluster_NA|2013/01/01:0.0053659629):0.0327581854,(KJ474504|PA|ST_NA|Cluster_NA|2012/01/01:0.0169030485,KJ474633|PA|ST_NA|Cluster_NA|2013/01/01:0.0395503267):0.0089353689):0.0038164679,KJ474234|PA|ST_NA|Cluster_NA|2011/01/01:0.0391813116):0.0000080327,P-118-JWF|PAN|ST_NA|Cluster_NA|2012/01/01:0.0299681711):0.0000077652):0.0020587239):0.0000073444,((KJ474227|PA|ST_NA|Cluster_NA|2011/01/01:0.0287375924,((((KJ474359|PA|ST_NA|Cluster_NA|2011/01/01:0.0237624831,(P-313-ARG|PAN|ST_NA|Cluster_NA|2014/01/01:0.0318000476,P-518-RR|PAN|ST_NA|Cluster_NA|2015/01/01:0.0267898938):0.0068602347):0.0026472301,(P-449-EM|PAN|ST_NA|Cluster_NA|2014/01/01:0.0082935421,P-479-BBR|PAN|ST_NA|Cluster_NA|2015/01/01:0.0120748524):0.0126673288):0.0012608043,KJ474636|PA|ST_NA|Cluster_NA|2013/01/01:0.0456663622):0.0051019041,(KJ474360|PA|ST_NA|Cluster_NA|2011/01/01:0.0000027755,P-087-BZ|PAN|ST_NA|Cluster_NA|2011/01/01:0.0000027755):0.0281153859):0.0017642431):0.0000057035,(KJ474320|PA|ST_NA|Cluster_NA|2011/01/01:0.0376289058,((KJ474393|PA|ST_NA|Cluster_NA|2012/01/01:0.0123897530,P-301-NZ|PAN|ST_NA|Cluster_NA|2013/01/01:0.0168562739):0.0050732269,KJ474624|PA|ST_NA|Cluster_NA|2013/01/01:0.0276056395):0.0083000707):0.0049607159):0.0000065826):0.0008949192,(((((KJ474315|PA|ST_NA|Cluster_NA|2011/01/01:0.0000027755,P-038-MRS|PAN|ST_NA|Cluster_NA|2011/01/01:0.0000027755):0.0230782878,(KJ474515|PA|ST_NA|Cluster_NA|2012/01/01:0.0000027755,P-164-AGP|PAN|ST_NA|Cluster_NA|2012/01/01:0.0000027755):0.0200794017):0.0062712890,KJ474354|PA|ST_NA|Cluster_NA|2011/01/01:0.0367844642):0.0038644944,KJ474498|PA|ST_NA|Cluster_NA|2012/01/01:0.0255338688):0.0014347488,(KJ474391|PA|ST_NA|Cluster_NA|2012/01/01:0.0108825251,KJ474273|PA|ST_NA|Cluster_NA|2011/01/01:0.0305774187):0.0068473087):0.0016159213):0.0016030876,(((((KJ474245|PA|ST_NA|Cluster_NA|2011/01/01:0.0337793069,P-397-JG|PAN|ST_NA|Cluster_NA|2014/01/01:0.0245327513):0.0013711029,KJ474390|PA|ST_NA|Cluster_NA|2012/01/01:0.0024027444):0.0132654582,(((((KJ474261|PA|ST_NA|Cluster_NA|2011/01/01:0.0133112034,((KJ474331|PA|ST_NA|Cluster_NA|2011/01/01:0.0000027755,P-054-MB|PAN|ST_NA|Cluster_NA|2011/01/01:0.0000027755):0.0048629422,(KJ474332|PA|ST_NA|Cluster_NA|2011/01/01:0.0000027755,P-055-GP|PAN|ST_NA|Cluster_NA|2011/01/01:0.0000027755):0.0063906927):0.0152104140):0.0023741408,(((((KJ474298|PA|ST_NA|Cluster_NA|2011/01/01:0.0000027755,P-020-ABC|PAN|ST_NA|Cluster_NA|2011/01/01:0.0000027755):0.0058460112,(KJ474306|PA|ST_NA|Cluster_NA|2011/01/01:0.0000027755,P-028-OBR|PAN|ST_NA|Cluster_NA|2011/01/01:0.0000027755):0.0015045903):0.0194600406,P-502-EG|PAN|ST_NA|Cluster_NA|2015/01/01:0.0128206816):0.0045113438,(((KJ474568|PA|ST_NA|Cluster_NA|2013/01/01:0.0284857252,KJ474611|PA|ST_NA|Cluster_NA|2013/01/01:0.0119513547):0.0042312766,(KJ474626|PA|ST_NA|Cluster_NA|2013/01/01:0.0428334692,KJ474226|PA|ST_NA|Cluster_NA|2011/01/01:0.0291522816):0.0045325916):0.0015850633,P-331-AS|PAN|ST_NA|Cluster_NA|2014/01/01:0.0114566370):0.0000065789):0.0068758761,((KJ474578|PA|ST_NA|Cluster_NA|2013/01/01:0.0062314910,P-424-DV|PAN|ST_NA|Cluster_NA|2014/01/01:0.0169778264):0.0116041127,KJ474604|PA|ST_NA|Cluster_NA|2013/01/01:0.0168573352):0.0057981489):0.0014474864):0.0050713243,((KJ474599|PA|ST_NA|Cluster_NA|2013/01/01:0.0000027755,P-227-CR|PAN|ST_NA|Cluster_NA|2013/01/01:0.0000027755):0.0249496684,(KJ474628|PA|ST_NA|Cluster_NA|2013/01/01:0.0492939982,P-465-KMG|PAN|ST_NA|Cluster_NA|2015/01/01:0.0248769508):0.0092224557):0.0012156000):0.0011812810,(((((KJ474311|PA|ST_NA|Cluster_NA|2011/01/01:0.0000027755,P-034-JKA|PAN|ST_NA|Cluster_NA|2011/01/01:0.0000027755):0.0242863136,KJ474587|PA|ST_NA|Cluster_NA|2013/01/01:0.0170166067):0.0116195885,(((KJ474372|PA|ST_NA|Cluster_NA|2011/01/01:0.0000027755,P-101-RSR|PAN|ST_NA|Cluster_NA|2011/01/01:0.0000027755):0.0134079763,P-649-MJC|PAN|ST_NA|Cluster_NA|2016/01/01:0.0437820601):0.0020561910,(KJ474573|PA|ST_NA|Cluster_NA|2013/01/01:0.0187753941,(P-483-AS|PAN|ST_NA|Cluster_NA|2015/01/01:0.0118849992,P-669-HMA|PAN|ST_NA|Cluster_NA|2016/01/01:0.0156888087):0.0058662624):0.0013837872):0.0034247350):0.0115649075,(KJ474514|PA|ST_NA|Cluster_NA|2012/01/01:0.0000027755,P-163-JAR|PAN|ST_NA|Cluster_NA|2012/01/01:0.0000027755):0.0442596226):0.0027369735,(KJ474414|PA|ST_NA|Cluster_NA|2012/01/01:0.0593862733,P-072-KR|PAN|ST_NA|Cluster_NA|2011/01/01:0.0368045846):0.0024588701):0.0011996460):0.0025449504,((((KJ474456|PA|ST_NA|Cluster_NA|2012/01/01:0.0215639336,(KJ474461|PA|ST_NA|Cluster_NA|2012/01/01:0.0000027755,KJ474466|PA|ST_NA|Cluster_NA|2012/01/01:0.0000027755):0.0273048359):0.0040979934,P-379-XTS|PAN|ST_NA|Cluster_NA|2014/01/01:0.0215530344):0.0082569919,(KJ474562|PA|ST_NA|Cluster_NA|2013/01/01:0.0431745239,P-298-CP|PAN|ST_NA|Cluster_NA|2013/01/01:0.0387592562):0.0011689186):0.0000056389,KJ474233|PA|ST_NA|Cluster_NA|2011/01/01:0.0332715507):0.0000057539):0.0018146445):0.0015677708,((((KJ474291|PA|ST_NA|Cluster_NA|2011/01/01:0.0000027755,P-008-JMQ|PAN|ST_NA|Cluster_NA|2011/01/01:0.0000027755):0.0334317046,(KJ474440|PA|ST_NA|Cluster_NA|2012/01/01:0.0241759301,P-587-OAS|PAN|ST_NA|Cluster_NA|2016/01/01:0.0348199591):0.0056870535):0.0011375782,(KJ474407|PA|ST_NA|Cluster_NA|2012/01/01:0.0584182635,P-443-LS|PAN|ST_NA|Cluster_NA|2014/01/01:0.0477934319):0.0000069465):0.0014873820,((KJ474352|PA|ST_NA|Cluster_NA|2011/01/01:0.0000027755,P-079-EG|PAN|ST_NA|Cluster_NA|2011/01/01:0.0000027755):0.0062841088,KJ474566|PA|ST_NA|Cluster_NA|2013/01/01:0.0129187999):0.0266235751):0.0014369155):0.0000065826,(((KJ474585|PA|ST_NA|Cluster_NA|2013/01/01:0.0183920813,KJ474451|PA|ST_NA|Cluster_NA|2012/01/01:0.0382625875):0.0076233100,KJ474389|PA|ST_NA|Cluster_NA|2012/01/01:0.0264184679):0.0006659032,KJ474402|PA|ST_NA|Cluster_NA|2012/01/01:0.0220941430):0.0051385969):0.0021209080):0.0000065826,(((((((KJ474263|PA|ST_NA|Cluster_NA|2011/01/01:0.0231514574,P-030-CSC|PAN|ST_NA|Cluster_NA|2011/01/01:0.0216604888):0.0027423637,(KJ474630|PA|ST_NA|Cluster_NA|2013/01/01:0.0327664583,P-320-RR|PAN|ST_NA|Cluster_NA|2014/01/01:0.0271463094):0.0056968664):0.0129533263,P-571-DF|PAN|ST_NA|Cluster_NA|2016/01/01:0.0416623958):0.0005020912,((KJ474358|PA|ST_NA|Cluster_NA|2011/01/01:0.0000027755,P-085-MBM|PAN|ST_NA|Cluster_NA|2011/01/01:0.0000027755):0.0374687942,(MG982930|PA|ST_NA|Cluster_NA|2016/01/01:0.0082278184,MG982933|PA|ST_NA|Cluster_NA|2016/01/01:0.0094292486):0.0467820939):0.0084713450):0.0010743487,((KJ474288|PA|ST_NA|Cluster_NA|2011/01/01:0.0000027755,P-005-NRF|PAN|ST_NA|Cluster_NA|2011/01/01:0.0000027755):0.0378703637,(((KJ474336|PA|ST_NA|Cluster_NA|2011/01/01:0.0000027755,P-059-EV|PAN|ST_NA|Cluster_NA|2011/01/01:0.0000027755):0.0115853728,KJ474571|PA|ST_NA|Cluster_NA|2013/01/01:0.0014084695):0.0042755367,KJ474550|PA|ST_NA|Cluster_NA|2013/01/01:0.0337338138):0.0163973051):0.0000060238):0.0000077695,(((((KJ474289|PA|ST_NA|Cluster_NA|2011/01/01:0.0000027755,P-006-KP|PAN|ST_NA|Cluster_NA|2011/01/01:0.0000027755):0.0048408500,P-327-FB|PAN|ST_NA|Cluster_NA|2014/01/01:0.0119083953):0.0058034222,KJ474268|PA|ST_NA|Cluster_NA|2011/01/01:0.0104650839):0.0137616795,KJ474460|PA|ST_NA|Cluster_NA|2012/01/01:0.0222027626):0.0083610136,P-123-AC|PAN|ST_NA|Cluster_NA|2012/01/01:0.0297308547):0.0042466318):0.0015235418,((((((KJ474346|PA|ST_NA|Cluster_NA|2011/01/01:0.0000027755,P-073-AM|PAN|ST_NA|Cluster_NA|2011/01/01:0.0000027755):0.0106553176,KJ474476|PA|ST_NA|Cluster_NA|2012/01/01:0.0203236647):0.0059127889,(KJ474591|PA|ST_NA|Cluster_NA|2013/01/01:0.0392928729,(P-335-AB|PAN|ST_NA|Cluster_NA|2014/01/01:0.0087399501,P-336-EG|PAN|ST_NA|Cluster_NA|2014/01/01:0.0000065898):0.0339015044):0.0049457424):0.0025516592,(KJ474503|PA|ST_NA|Cluster_NA|2012/01/01:0.0356256740,P-633-CF|PAN|ST_NA|Cluster_NA|2016/01/01:0.0343398929):0.0056523321):0.0019866727,P-127-IMA|PAN|ST_NA|Cluster_NA|2012/01/01:0.0392892983):0.0024344854,(((KJ474350|PA|ST_NA|Cluster_NA|2011/01/01:0.0000027755,P-077-PY|PAN|ST_NA|Cluster_NA|2011/01/01:0.0000027755):0.0175038103,KJ474534|PA|ST_NA|Cluster_NA|2013/01/01:0.0130300540):0.0188823423,KJ474250|PA|ST_NA|Cluster_NA|2011/01/01:0.0352522723):0.0040080420):0.0011175622):0.0002003952):0.0064368838):0.0035962344):0.0000070839):0.0010081601,((((KEXV01015254|BR|ST_NA|Cluster_NA|2014/01/01:0.0347783148,(KEXV01035249|BR|ST_NA|Cluster_NA|2017/01/01:0.0263368314,KEXV01043155|BR|ST_NA|Cluster_NA|2016/01/01:0.0108494952):0.0127168575):0.0051153796,((KEXV01016082|BR|ST_NA|Cluster_NA|2015/01/01:0.0330554337,KEXV01035208|BR|ST_NA|Cluster_NA|2017/01/01:0.0380021476):0.0069831198,KEXV01039161|BR|ST_NA|Cluster_NA|2017/01/01:0.0303724307):0.0031023655):0.0021302614,((KEXV01016280|BR|ST_NA|Cluster_NA|2015/01/01:0.0363057682,MG943283|US|ST_NA|Cluster_NA|2015/01/01:0.0344450223):0.0045111700,MH354419|US|ST_NA|Cluster_NA|2011/01/01:0.0083934898):0.0029490329):0.0039884265,(((KEXV01016207|BR|ST_NA|Cluster_NA|2015/01/01:0.0264876599,(KEXV01038288|BR|ST_NA|Cluster_NA|2016/01/01:0.0442703563,MK580237|US|ST_NA|Cluster_NA|2016/01/01:0.0121895402):0.0103928424):0.0026652145,MH354048|US|ST_NA|Cluster_NA|2011/01/01:0.0206452645):0.0020420626,(KEXV01029591|BR|ST_NA|Cluster_NA|2015/01/01:0.0175153523,KEXV01039446|BR|ST_NA|Cluster_NA|2017/01/01:0.0275239409):0.0013232219):0.0030640155):0.0029597227):0.0000070651,((CEC-21-3951|MEX|ST_1|Cluster_NA|2021/06/10:0.0230301882,((CEC-22-7188|MEX|ST_1|Cluster_NA|2022/04/20:0.0156912889,CEC-22-8086|MEX|ST_2|Cluster_NA|2022/06/27:0.0218309219):0.0099912915,MF457091|US|ST_NA|Cluster_NA|2012/01/01:0.0463129139):0.0000064591):0.0115297431,(((KEXV01007647|BR|ST_NA|Cluster_NA|2014/01/01:0.0000027755,KY581393|BR|ST_NA|Cluster_NA|2014/01/01:0.0000027755):0.0362547740,KEXV01033891|BR|ST_NA|Cluster_NA|2016/01/01:0.0296858513):0.0023432879,((KEXV01043040|BR|ST_NA|Cluster_NA|2016/01/01:0.0000027755,KEXV01043041|BR|ST_NA|Cluster_NA|2016/01/01:0.0000027755):0.0348584741,KEXV01044887|BR|ST_NA|Cluster_NA|2017/01/01:0.0430261517):0.0101627234):0.0057831048):0.0042160901):0.0009786659):0.0003761489,((((((CEC-19-0239|MEX|ST_1|Cluster_NA|2019/09/10:0.0464236594,(((((CEC-21-5295|MEX|ST_2|Cluster_NA|2021/10/20:0.0103165993,CEC-22-7726|MEX|ST_2|Cluster_NA|2022/05/30:0.0077945462):0.0160160252,E5984-PDM|MEX|ST_3|Cluster_NA|2018/01/01:0.0346651128):0.0029677885,(((E3389-MAO|MEX|ST_3|Cluster_NA|2017/01/01:0.0029203237,E3920-LDRL|MEX|ST_3|Cluster_NA|2017/01/01:0.0025520605):0.0012492622,E6732-IMM|MEX|ST_3|Cluster_NA|2018/01/01:0.0028728005):0.0009546065,E6022-JMRM|MEX|ST_3|Cluster_NA|2018/01/01:0.0009349970):0.0204157474):0.0239596884,((KEXV01011846|BR|ST_NA|Cluster_NA|2015/01/01:0.0057976114,(KEXV01044003|BR|ST_NA|Cluster_NA|2016/01/01:0.0168839795,KEXV01045278|BR|ST_NA|Cluster_NA|2017/01/01:0.0111249855):0.0047519976):0.0275812594,KEXV01032932|BR|ST_NA|Cluster_NA|2016/01/01:0.0381015931):0.0105448612):0.0000077590,KEXV01015281|BR|ST_NA|Cluster_NA|2014/01/01:0.0282184865):0.0042286599):0.0026831334,(KY034913|US|ST_NA|Cluster_NA|2011/01/01:0.0174210989,(N-198-GYS|NIC|ST_NA|Cluster_NA|2014/01/01:0.0099965995,N-210-RPMC|NIC|ST_NA|Cluster_NA|2014/01/01:0.0037847116):0.0371056350):0.0040691056):0.0015288662,MF456483|US|ST_NA|Cluster_NA|2011/01/01:0.0137850188):0.0013499109,((KEXV01007691|BR|ST_NA|Cluster_NA|2014/01/01:0.0000027755,KY581451|BR|ST_NA|Cluster_NA|2014/01/01:0.0000027755):0.0139263146,KEXV01032469|BR|ST_NA|Cluster_NA|2017/01/01:0.0314267319):0.0119376613):0.0021619024,(((((((((((((KEXV01012284|BR|ST_NA|Cluster_NA|2015/01/01:0.0087399338,KEXV01037140|BR|ST_NA|Cluster_NA|2017/01/01:0.0077695241):0.0011663646,KEXV01037017|BR|ST_NA|Cluster_NA|2016/01/01:0.0035420060):0.0014465574,KEXV01036713|BR|ST_NA|Cluster_NA|2016/01/01:0.0042496430):0.0009987713,KEXV01036806|BR|ST_NA|Cluster_NA|2016/01/01:0.0064556109):0.0010063293,((KEXV01034605|BR|ST_NA|Cluster_NA|2016/01/01:0.0094550878,KEXV01045718|BR|ST_NA|Cluster_NA|2017/01/01:0.0078261646):0.0023902626,KEXV01038299|BR|ST_NA|Cluster_NA|2016/01/01:0.0013833676):0.0056800793):0.0011464419,(KEXV01036702|BR|ST_NA|Cluster_NA|2016/01/01:0.0126225383,(KEXV01037023|BR|ST_NA|Cluster_NA|2016/01/01:0.0094363709,KEXV01037364|BR|ST_NA|Cluster_NA|2017/01/01:0.0052233430):0.0075071095):0.0000069445):0.0017436985,KEXV01037259|BR|ST_NA|Cluster_NA|2017/01/01:0.0083484312):0.0014536693,KEXV01037015|BR|ST_NA|Cluster_NA|2016/01/01:0.0046814417):0.0073218378,KEXV01036986|BR|ST_NA|Cluster_NA|2016/01/01:0.0161868889):0.0237725453,((KEXV01033316|BR|ST_NA|Cluster_NA|2016/01/01:0.0427348779,P-271-GF|PAN|ST_NA|Cluster_NA|2013/01/01:0.0290613660):0.0014822127,(KJ474347|PA|ST_NA|Cluster_NA|2011/01/01:0.0000027755,P-074-DP|PAN|ST_NA|Cluster_NA|2011/01/01:0.0000027755):0.0240631902):0.0064331225):0.0000056389,KEXV01038864|BR|ST_NA|Cluster_NA|2016/01/01:0.0307640334):0.0057699516,MG943190|US|ST_NA|Cluster_NA|2014/01/01:0.0189639508):0.0032160759,(KEXV01038757|BR|ST_NA|Cluster_NA|2016/01/01:0.0267506917,(MK580201|US|ST_NA|Cluster_NA|2017/01/01:0.0241421726,MK580207|US|ST_NA|Cluster_NA|2017/01/01:0.0165218156):0.0299200561):0.0033204041):0.0044346795):0.0007600617,((((((((((CEC-20-1778|MEX|ST_2|Cluster_NA|2020/10/20:0.0141668861,CEC-21-5933|MEX|ST_2|Cluster_NA|2021/12/14:0.0162742893):0.0209019968,(MH354058|US|ST_NA|Cluster_NA|2011/01/01:0.0079181413,MH354817|US|ST_NA|Cluster_NA|2013/01/01:0.0261539503):0.0141353862):0.0040115043,(MF456260|US|ST_NA|Cluster_NA|2011/01/01:0.0167115871,MH353945|US|ST_NA|Cluster_NA|2012/01/01:0.0235305937):0.0049791583):0.0015053286,(MF456190|US|ST_NA|Cluster_NA|2013/01/01:0.0243268604,(MF456964|US|ST_NA|Cluster_NA|2012/01/01:0.0249314764,MG942270|US|ST_NA|Cluster_NA|2011/01/01:0.0095492452):0.0122677449):0.0046801663):0.0018761829,(KEXV01038390|BR|ST_NA|Cluster_NA|2016/01/01:0.0253867631,(((MH354356|US|ST_NA|Cluster_NA|2011/01/01:0.0092527037,MH355190|US|ST_NA|Cluster_NA|2015/01/01:0.0113685876):0.0141041841,(MH355115|US|ST_NA|Cluster_NA|2015/01/01:0.0079403342,MH355184|US|ST_NA|Cluster_NA|2014/01/01:0.0088435562):0.0032806152):0.0022509212,MH355281|US|ST_NA|Cluster_NA|2012/01/01:0.0087238007):0.0129122197):0.0011762044):0.0007140397,(MH355354|US|ST_NA|Cluster_NA|2012/01/01:0.0071522906,MH789649|US|ST_NA|Cluster_NA|2016/01/01:0.0187847686):0.0057093768):0.0011848623,(KEXV01038195|BR|ST_NA|Cluster_NA|2017/01/01:0.0234275086,(KEXV01046068|BR|ST_NA|Cluster_NA|2017/01/01:0.0328518761,E3258-LAED|MEX|ST_3|Cluster_NA|2017/01/01:0.0298064191):0.0064653507):0.0012336814):0.0007394744,(G-0931|GUA|ST_NA|Cluster_NA|2013/01/01:0.0180265736,H-0793-DMPE|HON|ST_NA|Cluster_NA|2014/01/01:0.0316876684):0.0037560308):0.0000065898,((KEXV01034510|BR|ST_NA|Cluster_NA|2016/01/01:0.0230399097,E5890-RMV|MEX|ST_3|Cluster_NA|2018/01/01:0.0169209935):0.0038164793,MG943214|US|ST_NA|Cluster_NA|2015/01/01:0.0092403927):0.0024457847):0.0017692106,(((((((((((((KEXV01029271|BR|ST_NA|Cluster_NA|2015/01/01:0.0011524310,MW545418|BR|ST_NA|Cluster_NA|2018/01/01:0.0115653396):0.0063492368,KEXV01029418|BR|ST_NA|Cluster_NA|2016/01/01:0.0303307376):0.0059323032,KEXV01037011|BR|ST_NA|Cluster_NA|2016/01/01:0.0188316214):0.0030565660,KEXV01029376|BR|ST_NA|Cluster_NA|2015/01/01:0.0374223630):0.0017536924,KEXV01031809|BR|ST_NA|Cluster_NA|2017/01/01:0.0417482604):0.0028327459,(KX443075|BR|ST_NA|Cluster_NA|2013/01/01:0.0009736602,MN528324|BR|ST_NA|Cluster_NA|2017/01/01:0.0000027755):0.0210443337):0.0008187611,KEXV01031864|BR|ST_NA|Cluster_NA|2017/01/01:0.0316988947):0.0011105118,(KEXV01029278|BR|ST_NA|Cluster_NA|2015/01/01:0.0264279634,MW545357|BR|ST_NA|Cluster_NA|2018/01/01:0.0238763694):0.0049053880):0.0029217284,KEXV01031819|BR|ST_NA|Cluster_NA|2017/01/01:0.0149548890):0.0022359422,(((((((((KEXV01029294|BR|ST_NA|Cluster_NA|2015/01/01:0.0014477182,KEXV01031516|BR|ST_NA|Cluster_NA|2016/01/01:0.0311727494):0.0042971478,KEXV01031597|BR|ST_NA|Cluster_NA|2016/01/01:0.0123901328):0.0018551819,((KEXV01031641|BR|ST_NA|Cluster_NA|2016/01/01:0.0148120482,(KEXV01031777|BR|ST_NA|Cluster_NA|2017/01/01:0.0054034529,MN528305|BR|ST_NA|Cluster_NA|2015/01/01:0.0112927344):0.0021170366):0.0000065898,MN528307|BR|ST_NA|Cluster_NA|2015/01/01:0.0199385512):0.0000078829):0.0000065826,(KEXV01029394|BR|ST_NA|Cluster_NA|2016/01/01:0.0318324711,KEXV01031852|BR|ST_NA|Cluster_NA|2017/01/01:0.0089272931):0.0024234020):0.0006625972,(((KEXV01029347|BR|ST_NA|Cluster_NA|2015/01/01:0.0119072608,KEXV01044671|BR|ST_NA|Cluster_NA|2016/01/01:0.0193794889):0.0034567334,(KEXV01029407|BR|ST_NA|Cluster_NA|2016/01/01:0.0022007211,KEXV01031846|BR|ST_NA|Cluster_NA|2017/01/01:0.0121421632):0.0087448535):0.0012173313,KEXV01031927|BR|ST_NA|Cluster_NA|2017/01/01:0.0205137773):0.0007945125):0.0035114222,((KEXV01031615|BR|ST_NA|Cluster_NA|2016/01/01:0.0135710194,KEXV01031848|BR|ST_NA|Cluster_NA|2017/01/01:0.0097729645):0.0047917814,KEXV01031703|BR|ST_NA|Cluster_NA|2017/01/01:0.0152989955):0.0047936302):0.0023685172,((KEXV01029380|BR|ST_NA|Cluster_NA|2015/01/01:0.0241877334,((KEXV01029388|BR|ST_NA|Cluster_NA|2016/01/01:0.0147056791,KEXV01033175|BR|ST_NA|Cluster_NA|2017/01/01:0.0088757166):0.0104828622,KEXV01031685|BR|ST_NA|Cluster_NA|2016/01/01:0.0147907456):0.0000077359):0.0076713409,KEXV01031596|BR|ST_NA|Cluster_NA|2016/01/01:0.0030831376):0.0019491146):0.0046096195,(KEXV01031523|BR|ST_NA|Cluster_NA|2016/01/01:0.0168094657,MW545367|BR|ST_NA|Cluster_NA|2018/01/01:0.0158217586):0.0030153990):0.0000056389,(((KEXV01031635|BR|ST_NA|Cluster_NA|2016/01/01:0.0000027755,MW545349|BR|ST_NA|Cluster_NA|2018/01/01:0.0053265815):0.0199981660,(((KEXV01031676|BR|ST_NA|Cluster_NA|2016/01/01:0.0222203252,(MN528302|BR|ST_NA|Cluster_NA|2015/01/01:0.0066042687,MW545394|BR|ST_NA|Cluster_NA|2018/01/01:0.0248721619):0.0063135504):0.0014674018,MN528296|BR|ST_NA|Cluster_NA|2015/01/01:0.0225297436):0.0028238022,KT737344|BR|ST_NA|Cluster_NA|2014/01/01:0.0193872867):0.0020848470):0.0029466710,KEXV01031647|BR|ST_NA|Cluster_NA|2016/01/01:0.0177085854):0.0021449113):0.0000065826):0.0007627663,(((((KEXV01029387|BR|ST_NA|Cluster_NA|2015/01/01:0.0310528323,KEXV01031863|BR|ST_NA|Cluster_NA|2017/01/01:0.0135065846):0.0063150504,MN528298|BR|ST_NA|Cluster_NA|2015/01/01:0.0165470041):0.0000238274,((((KEXV01031832|BR|ST_NA|Cluster_NA|2017/01/01:0.0159010482,KEXV01031930|BR|ST_NA|Cluster_NA|2017/01/01:0.0140149713):0.0031547519,KEXV01031866|BR|ST_NA|Cluster_NA|2017/01/01:0.0095810536):0.0064581593,(KEXV01031894|BR|ST_NA|Cluster_NA|2017/01/01:0.0125921830,(((MN528261|BR|ST_NA|Cluster_NA|2018/01/01:0.0027792055,(MN528284|BR|ST_NA|Cluster_NA|2014/01/01:0.0000027755,MN528454|BR|ST_NA|Cluster_NA|2017/01/01:0.0000027755):0.0063646024):0.0041928175,MW545365|BR|ST_NA|Cluster_NA|2018/01/01:0.0169321858):0.0046585985,(MN528291|BR|ST_NA|Cluster_NA|2015/01/01:0.0000027755,MN528459|BR|ST_NA|Cluster_NA|2017/01/01:0.0000027755):0.0118973943):0.0085245201):0.0047303325):0.0004426983,KEXV01031935|BR|ST_NA|Cluster_NA|2017/01/01:0.0198027489):0.0000065826):0.0000065826,(KT737303|BR|ST_NA|Cluster_NA|2014/01/01:0.0020054309,KT737351|BR|ST_NA|Cluster_NA|2014/01/01:0.0019886900):0.0131401159):0.0010864477,KEXV01039021|BR|ST_NA|Cluster_NA|2016/01/01:0.0084563546):0.0044136789):0.0110198945,KEXV01031745|BR|ST_NA|Cluster_NA|2017/01/01:0.0246621952):0.0109242387,MH354350|US|ST_NA|Cluster_NA|2011/01/01:0.0269480450):0.0031632269):0.0015844000):0.0007908888):0.0017775744):0.0000027755,((((((((((KEXV01002576|BR|ST_NA|Cluster_NA|2015/01/01:0.0252031425,KEXV01030998|BR|ST_NA|Cluster_NA|2015/01/01:0.0471467321):0.0028807833,KEXV01035801|BR|ST_NA|Cluster_NA|2016/01/01:0.0444306399):0.0036347296,((((KEXV01012182|BR|ST_NA|Cluster_NA|2015/01/01:0.0219363000,KEXV01035817|BR|ST_NA|Cluster_NA|2016/01/01:0.0118753169):0.0027242077,KEXV01035766|BR|ST_NA|Cluster_NA|2016/01/01:0.0070385570):0.0237272223,KEXV01038840|BR|ST_NA|Cluster_NA|2016/01/01:0.0179421157):0.0016101005,KEXV01042600|BR|ST_NA|Cluster_NA|2017/01/01:0.0164142633):0.0000065826):0.0029928154,(KEXV01031763|BR|ST_NA|Cluster_NA|2017/01/01:0.0010031168,KEXV01031882|BR|ST_NA|Cluster_NA|2017/01/01:0.0000027755):0.0070890040):0.0000058663,((((KEXV01029373|BR|ST_NA|Cluster_NA|2015/01/01:0.0237856951,KEXV01033631|BR|ST_NA|Cluster_NA|2016/01/01:0.0196016510):0.0034070072,KEXV01031904|BR|ST_NA|Cluster_NA|2017/01/01:0.0400062148):0.0059571306,KEXV01031830|BR|ST_NA|Cluster_NA|2017/01/01:0.0182834006):0.0076960137,KEXV01036094|BR|ST_NA|Cluster_NA|2016/01/01:0.0301459399):0.0029808565):0.0091041776,((KEXV01005264|BR|ST_NA|Cluster_NA|2014/01/01:0.0330856632,KEXV01035552|BR|ST_NA|Cluster_NA|2016/01/01:0.0161636102):0.0020468105,((KEXV01008224|BR|ST_NA|Cluster_NA|2014/01/01:0.0278765448,KEXV01008340|BR|ST_NA|Cluster_NA|2014/01/01:0.0210552272):0.0105430598,KEXV01034753|BR|ST_NA|Cluster_NA|2016/01/01:0.0167895745):0.0037083520):0.0035941590):0.0000061841,(KEXV01002577|BR|ST_NA|Cluster_NA|2015/01/01:0.0288142738,KEXV01014579|BR|ST_NA|Cluster_NA|2014/01/01:0.0162965379):0.0054398007):0.0008694991,((KEXV01030930|BR|ST_NA|Cluster_NA|2015/01/01:0.0222295567,((KEXV01035807|BR|ST_NA|Cluster_NA|2016/01/01:0.0139282179,KEXV01038202|BR|ST_NA|Cluster_NA|2017/01/01:0.0593621801):0.0047929428,KEXV01037894|BR|ST_NA|Cluster_NA|2016/01/01:0.0421228220):0.0036234954):0.0072819946,KEXV01038437|BR|ST_NA|Cluster_NA|2016/01/01:0.0277207401):0.0047311270):0.0010806383,(((KEXV01036617|BR|ST_NA|Cluster_NA|2017/01/01:0.0055362119,MG942225|US|ST_NA|Cluster_NA|2011/01/01:0.0257305590):0.0046736158,((KEXV01036659|BR|ST_NA|Cluster_NA|2017/01/01:0.0150119837,KEXV01039105|BR|ST_NA|Cluster_NA|2017/01/01:0.0294510606):0.0088905205,(ON423240|BR|ST_NA|Cluster_NA|2013/01/01:0.0000027755,ON423265|BR|ST_NA|Cluster_NA|2014/01/01:0.0000027755):0.0249676742):0.0021314757):0.0005372640,(((KEXV01038591|BR|ST_NA|Cluster_NA|2016/01/01:0.0129203816,KEXV01039856|BR|ST_NA|Cluster_NA|2016/01/01:0.0268973964):0.0026064868,KEXV01039350|BR|ST_NA|Cluster_NA|2017/01/01:0.0129012097):0.0007657673,KEXV01039154|BR|ST_NA|Cluster_NA|2017/01/01:0.0301241361):0.0045099165):0.0023076202):0.0041473866,(((KEXV01006903|BR|ST_NA|Cluster_NA|2014/01/01:0.0195959005,KEXV01014831|BR|ST_NA|Cluster_NA|2014/01/01:0.0340722080):0.0106926473,KEXV01043523|BR|ST_NA|Cluster_NA|2016/01/01:0.0275053019):0.0027110915,((((KEXV01009044|BR|ST_NA|Cluster_NA|2015/01/01:0.0046097504,KEXV01038425|BR|ST_NA|Cluster_NA|2016/01/01:0.0020046484):0.0007892026,(KEXV01038580|BR|ST_NA|Cluster_NA|2016/01/01:0.0050863288,MZ475788|BR|ST_NA|Cluster_NA|2018/01/01:0.0142287597):0.0013613637):0.0021132183,KEXV01038737|BR|ST_NA|Cluster_NA|2016/01/01:0.0024625591):0.0356844724,KEXV01034811|BR|ST_NA|Cluster_NA|2016/01/01:0.0207060451):0.0068126650):0.0000065835):0.0022064702):0.0000027755):0.0011169511):0.0014273781,((((((((((((((((((CEC-19-0033|MEX|ST_1|Cluster_NA|2019/07/24:0.0007259722,CEC-19-0890|MEX|ST_1|Cluster_NA|2019/11/22:0.0000027755):0.0000027755,(CEC-19-0984|MEX|ST_1|Cluster_NA|2019/12/04:0.0038222640,CEC-22-9057|MEX|ST_1|Cluster_NA|2022/09/23:0.0097508847):0.0001393832):0.0032030020,(CEC-21-4755|MEX|ST_1|Cluster_NA|2021/09/01:0.0060515403,CEC-22-8738|MEX|ST_1|Cluster_NA|2022/08/24:0.0075127408):0.0035116556):0.0065886392,CEC-20-2148|MEX|ST_1|Cluster_NA|2020/12/01:0.0161797979):0.0016639326,CEC-21-4562|MEX|ST_1|Cluster_NA|2021/08/13:0.0123726086):0.0115918149,((((CEC-20-1462|MEX|ST_1|Cluster_NA|2020/09/17:0.0243858663,CEC-22-6705|MEX|ST_1|Cluster_NA|2022/03/07:0.0227935849):0.0017078517,E1865-JAN|MEX|ST_1|Cluster_NA|2015/01/01:0.0102976901):0.0034578018,E2029-CEGV|MEX|ST_3|Cluster_NA|2015/01/01:0.0256565696):0.0000056443,(((CEC-21-2492|MEX|ST_1|Cluster_NA|2021/01/27:0.0064331190,CEC-21-2493|MEX|ST_1|Cluster_NA|2021/01/27:0.0060296502):0.0170820137,CEC-22-6228|MEX|ST_1|Cluster_NA|2022/01/24:0.0304429521):0.0023408225,CEC-22-6665|MEX|ST_2|Cluster_NA|2022/03/03:0.0194434824):0.0000065178):0.0019963826):0.0000065826,((1860-JV|MEX|ST_1|Cluster_NA|2011/01/01:0.0014506269,1863-FAPF|MEX|ST_1|Cluster_NA|2011/01/01:0.0000027755):0.0082746799,(((G-0522|GUA|ST_NA|Cluster_NA|2012/01/01:0.0014425194,G-1717|GUA|ST_NA|Cluster_NA|2016/01/01:0.0019367317):0.0006682835,G-1402|GUA|ST_NA|Cluster_NA|2015/01/01:0.0051402066):0.0007459234,((((G-0965|GUA|ST_NA|Cluster_NA|2013/01/01:0.0009202284,G-1707|GUA|ST_NA|Cluster_NA|2016/01/01:0.0019287105):0.0009817270,G-1692|GUA|ST_NA|Cluster_NA|2016/01/01:0.0085949253):0.0000071853,G-1419|GUA|ST_NA|Cluster_NA|2015/01/01:0.0021370524):0.0024718887,(G-1209|GUA|ST_NA|Cluster_NA|2014/01/01:0.0098033915,G-1269|GUA|ST_NA|Cluster_NA|2014/01/01:0.0043889981):0.0006908010):0.0000065826):0.0077926832):0.0041819902):0.0020756370,E0385-EMM|MEX|ST_3|Cluster_NA|2012/01/01:0.0142846048):0.0060500939,E0804-TEB|MEX|ST_3|Cluster_NA|2013/01/01:0.0273725950):0.0186596706,KEXV01008801|BR|ST_NA|Cluster_NA|2015/01/01:0.0383830075):0.0020953681,(((CEC-22-6564|MEX|ST_1|Cluster_NA|2022/02/22:0.0434588533,(((KEXV01015549|BR|ST_NA|Cluster_NA|2015/01/01:0.0090687046,KEXV01044268|BR|ST_NA|Cluster_NA|2016/01/01:0.0087197223):0.0046249761,KEXV01044291|BR|ST_NA|Cluster_NA|2016/01/01:0.0202421641):0.0116187132,(KEXV01045015|BR|ST_NA|Cluster_NA|2017/01/01:0.0060103324,KEXV01046183|BR|ST_NA|Cluster_NA|2017/01/01:0.0037301609):0.0081596163):0.0249291378):0.0014266632,MF457371|US|ST_NA|Cluster_NA|2011/01/01:0.0269472889):0.0053544198,(MF457313|US|ST_NA|Cluster_NA|2014/01/01:0.0135796646,MG197156|US|ST_NA|Cluster_NA|2012/01/01:0.0309775738):0.0051708100):0.0029461145):0.0015440295,(((((CEC-21-3325|MEX|ST_1|Cluster_NA|2021/04/16:0.0214027197,KEXV01015329|BR|ST_NA|Cluster_NA|2014/01/01:0.0177361018):0.0206703052,KEXV01038849|BR|ST_NA|Cluster_NA|2016/01/01:0.0274633123):0.0000071890,KEXV01038481|BR|ST_NA|Cluster_NA|2016/01/01:0.0253959053):0.0026304009,KEXV01038470|BR|ST_NA|Cluster_NA|2016/01/01:0.0130099261):0.0034812822,KEXV01038512|BR|ST_NA|Cluster_NA|2016/01/01:0.0144280418):0.0158214115):0.0003991067,((MF456073|US|ST_NA|Cluster_NA|2012/01/01:0.0103637733,MF456350|US|ST_NA|Cluster_NA|2012/01/01:0.0070814535):0.0285867821,N-211-ODSG|NIC|ST_NA|Cluster_NA|2014/01/01:0.0280720638):0.0058983313):0.0000057619,(((KEXV01008566|BR|ST_NA|Cluster_NA|2015/01/01:0.0442749427,(KEXV01029553|BR|ST_NA|Cluster_NA|2015/01/01:0.0175397352,(KEXV01036162|BR|ST_NA|Cluster_NA|2016/01/01:0.0339102272,KEXV01036432|BR|ST_NA|Cluster_NA|2017/01/01:0.0175372632):0.0075593242):0.0215256027):0.0067378348,((((KEXV01012146|BR|ST_NA|Cluster_NA|2015/01/01:0.0276272706,KEXV01035854|BR|ST_NA|Cluster_NA|2017/01/01:0.0379293006):0.0157998959,((((KEXV01032248|BR|ST_NA|Cluster_NA|2016/01/01:0.0000060935,KEXV01032600|BR|ST_NA|Cluster_NA|2017/01/01:0.0112077961):0.0159916422,KEXV01032458|BR|ST_NA|Cluster_NA|2016/01/01:0.0105622526):0.0301773771,KEXV01045613|BR|ST_NA|Cluster_NA|2017/01/01:0.0556851433):0.0092216674,(KEXV01035567|BR|ST_NA|Cluster_NA|2016/01/01:0.0473460427,KEXV01035595|BR|ST_NA|Cluster_NA|2016/01/01:0.0316183260):0.0062746436):0.0031068785):0.0003370804,(KEXV01035887|BR|ST_NA|Cluster_NA|2017/01/01:0.0472833819,KEXV01035888|BR|ST_NA|Cluster_NA|2017/01/01:0.0106821121):0.0265331423):0.0037143044,(KEXV01044205|BR|ST_NA|Cluster_NA|2016/01/01:0.0564937192,KJ474552|PA|ST_NA|Cluster_NA|2013/01/01:0.0459447027):0.0074764416):0.0082287127):0.0010591462,((KU190814|CA|ST_NA|Cluster_NA|2013/01/01:0.0300616326,MF456361|US|ST_NA|Cluster_NA|2011/01/01:0.0292443130):0.0066922046,(E0988-HPX|MEX|ST_3|Cluster_NA|2013/01/01:0.0115837134,E5502-JLAD|MEX|ST_3|Cluster_NA|2017/01/01:0.0102228914):0.0130284857):0.0022639290):0.0039438616):0.0000065826,((KEXV01008735|BR|ST_NA|Cluster_NA|2015/01/01:0.0382022734,E3140-CEE|MEX|ST_3|Cluster_NA|2016/01/01:0.0255348249):0.0053622014,(E3292-JCSM|MEX|ST_3|Cluster_NA|2017/01/01:0.0018421280,E3306-VRV|MEX|ST_3|Cluster_NA|2017/01/01:0.0028959920):0.0255916012):0.0043350429):0.0000065169,(((((KEXV01008539|BR|ST_NA|Cluster_NA|2015/01/01:0.0312692975,((((((KEXV01029281|BR|ST_NA|Cluster_NA|2015/01/01:0.0209919822,MW545350|BR|ST_NA|Cluster_NA|2018/01/01:0.0219286077):0.0019140573,KEXV01029313|BR|ST_NA|Cluster_NA|2015/01/01:0.0025241867):0.0013343830,KEXV01044194|BR|ST_NA|Cluster_NA|2016/01/01:0.0092618463):0.0017723505,KEXV01031811|BR|ST_NA|Cluster_NA|2017/01/01:0.0086971710):0.0057926630,(((KEXV01029414|BR|ST_NA|Cluster_NA|2016/01/01:0.0145283843,(MN528288|BR|ST_NA|Cluster_NA|2014/01/01:0.0000027755,MN528460|BR|ST_NA|Cluster_NA|2017/01/01:0.0000027755):0.0225371594):0.0064162810,KEXV01031865|BR|ST_NA|Cluster_NA|2017/01/01:0.0192315919):0.0000079633,MN528312|BR|ST_NA|Cluster_NA|2016/01/01:0.0146397589):0.0168607188):0.0148293233,(KY036266|US|ST_NA|Cluster_NA|2011/01/01:0.0029636740,KY037582|US|ST_NA|Cluster_NA|2011/01/01:0.0105649356):0.0252852494):0.0041870935):0.0000078640,KU190762|CA|ST_NA|Cluster_NA|2013/01/01:0.0209122900):0.0034115675,((((KEXV01029779|BR|ST_NA|Cluster_NA|2015/01/01:0.0232810159,KEXV01037282|BR|ST_NA|Cluster_NA|2017/01/01:0.0214908016):0.0051078687,(KEXV01037394|BR|ST_NA|Cluster_NA|2017/01/01:0.0232252881,KEXV01037578|BR|ST_NA|Cluster_NA|2017/01/01:0.0237183056):0.0035279250):0.0384558104,E0285-WP|MEX|ST_3|Cluster_NA|2012/01/01:0.0268026054):0.0051775085,KEXV01043588|BR|ST_NA|Cluster_NA|2016/01/01:0.0319818530):0.0026063833):0.0014286521,(KY037051|US|ST_NA|Cluster_NA|2012/01/01:0.0312280250,(E4739-JAAG|MEX|ST_1|Cluster_NA|2017/01/01:0.0000027755,E7186-RYLH|MEX|ST_1|Cluster_NA|2018/01/01:0.0009952311):0.0387690180):0.0046821522):0.0000068461,((((((MG942807|US|ST_NA|Cluster_NA|2013/01/01:0.0034036524,MG943584|US|ST_NA|Cluster_NA|2016/01/01:0.0041330743):0.0043713798,MG942953|US|ST_NA|Cluster_NA|2014/01/01:0.0181958021):0.0076626800,KY037418|US|ST_NA|Cluster_NA|2012/01/01:0.0062119815):0.0033476427,MH789680|US|ST_NA|Cluster_NA|2016/01/01:0.0000078316):0.0202446337,E0826-VMGG|MEX|ST_3|Cluster_NA|2013/01/01:0.0160830219):0.0011406958,MK922823|US|ST_NA|Cluster_NA|2018/01/01:0.0027235474):0.0052513835):0.0000027755):0.0012256864,(((((((((((((((((((((KEXV01002478|BR|ST_NA|Cluster_NA|2015/01/01:0.0110985402,KEXV01002533|BR|ST_NA|Cluster_NA|2015/01/01:0.0155645598):0.0078415717,KEXV01038284|BR|ST_NA|Cluster_NA|2016/01/01:0.0322843718):0.0098225755,KEXV01012359|BR|ST_NA|Cluster_NA|2015/01/01:0.0424892702):0.0083155801,((((KEXV01012303|BR|ST_NA|Cluster_NA|2014/01/01:0.0194838912,KEXV01040001|BR|ST_NA|Cluster_NA|2017/01/01:0.0368536289):0.0189529501,KEXV01034382|BR|ST_NA|Cluster_NA|2017/01/01:0.0431315795):0.0051947003,KEXV01044586|BR|ST_NA|Cluster_NA|2016/01/01:0.0285039070):0.0036011873,(KEXV01038479|BR|ST_NA|Cluster_NA|2016/01/01:0.0575993166,KEXV01039335|BR|ST_NA|Cluster_NA|2017/01/01:0.0476800312):0.0043157085):0.0079413572):0.0000076456,((KEXV01009005|BR|ST_NA|Cluster_NA|2015/01/01:0.0221742184,KEXV01038810|BR|ST_NA|Cluster_NA|2016/01/01:0.0144702174):0.0055862084,KEXV01009099|BR|ST_NA|Cluster_NA|2015/01/01:0.0324150738):0.0106501981):0.0050150375,((((KEXV01006950|BR|ST_NA|Cluster_NA|2014/01/01:0.0268700479,KEXV01038976|BR|ST_NA|Cluster_NA|2016/01/01:0.0159279874):0.0169200052,((KEXV01016371|BR|ST_NA|Cluster_NA|2015/01/01:0.0454725414,KEXV01042171|BR|ST_NA|Cluster_NA|2016/01/01:0.0404641185):0.0070502384,KEXV01045608|BR|ST_NA|Cluster_NA|2017/01/01:0.0373076041):0.0074339534):0.0015629687,(KEXV01035517|BR|ST_NA|Cluster_NA|2016/01/01:0.0421449821,KEXV01036824|BR|ST_NA|Cluster_NA|2016/01/01:0.0430094409):0.0091911291):0.0034479825,(((KEXV01007672|BR|ST_NA|Cluster_NA|2014/01/01:0.0000027755,KY581426|BR|ST_NA|Cluster_NA|2014/01/01:0.0000027755):0.0440105747,KEXV01042813|BR|ST_NA|Cluster_NA|2017/01/01:0.0338128864):0.0083960764,(KEXV01035121|BR|ST_NA|Cluster_NA|2017/01/01:0.0267333704,KEXV01039445|BR|ST_NA|Cluster_NA|2017/01/01:0.0500147714):0.0027851297):0.0000082882):0.0051860395):0.0000065291,((((((((KEXV01007051|BR|ST_NA|Cluster_NA|2014/01/01:0.0080956186,KEXV01034741|BR|ST_NA|Cluster_NA|2016/01/01:0.0184105906):0.0130494224,KEXV01016282|BR|ST_NA|Cluster_NA|2015/01/01:0.0533274348):0.0000063319,KEXV01034706|BR|ST_NA|Cluster_NA|2016/01/01:0.0025570834):0.0082411380,KEXV01033189|BR|ST_NA|Cluster_NA|2017/01/01:0.0222485848):0.0033845237,(((KEXV01009175|BR|ST_NA|Cluster_NA|2015/01/01:0.0233497084,KEXV01015711|BR|ST_NA|Cluster_NA|2015/01/01:0.0363581337):0.0055301942,((((KEXV01029396|BR|ST_NA|Cluster_NA|2016/01/01:0.0049657558,MW545358|BR|ST_NA|Cluster_NA|2018/01/01:0.0047731674):0.0174690045,KEXV01032009|BR|ST_NA|Cluster_NA|2017/01/01:0.0223346735):0.0166189841,KEXV01036622|BR|ST_NA|Cluster_NA|2017/01/01:0.0389086468):0.0001877612,(KEXV01029551|BR|ST_NA|Cluster_NA|2015/01/01:0.0329754717,KEXV01034557|BR|ST_NA|Cluster_NA|2016/01/01:0.0453421339):0.0052755765):0.0013305025):0.0017645103,KEXV01039123|BR|ST_NA|Cluster_NA|2017/01/01:0.0227037262):0.0000061209):0.0000065961,(((KEXV01007736|BR|ST_NA|Cluster_NA|2014/01/01:0.0000027755,KY581490|BR|ST_NA|Cluster_NA|2014/01/01:0.0000027755):0.0298711564,KEXV01031114|BR|ST_NA|Cluster_NA|2015/01/01:0.0522271034):0.0065703850,KEXV01038830|BR|ST_NA|Cluster_NA|2016/01/01:0.0327667504):0.0064962744):0.0028388212,((KEXV01030941|BR|ST_NA|Cluster_NA|2015/01/01:0.0273615400,KEXV01038300|BR|ST_NA|Cluster_NA|2016/01/01:0.0345502457):0.0074762301,(KEXV01038433|BR|ST_NA|Cluster_NA|2016/01/01:0.0262871991,KEXV01044371|BR|ST_NA|Cluster_NA|2016/01/01:0.0442065169):0.0072419814):0.0041264259):0.0000070118,(KEXV01015271|BR|ST_NA|Cluster_NA|2014/01/01:0.0310671663,(KEXV01040018|BR|ST_NA|Cluster_NA|2017/01/01:0.0357107986,KEXV01046066|BR|ST_NA|Cluster_NA|2017/01/01:0.0614983284):0.0032316220):0.0039892799):0.0021835727):0.0034631435,(((((KEXV01002762|BR|ST_NA|Cluster_NA|2015/01/01:0.0284340790,KEXV01046654|BR|ST_NA|Cluster_NA|2017/01/01:0.0581849672):0.0123361607,KEXV01012429|BR|ST_NA|Cluster_NA|2015/01/01:0.0316031155):0.0073678637,((KEXV01014539|BR|ST_NA|Cluster_NA|2014/01/01:0.0481022642,KEXV01014762|BR|ST_NA|Cluster_NA|2014/01/01:0.0465786245):0.0047623125,KEXV01015224|BR|ST_NA|Cluster_NA|2014/01/01:0.0339495164):0.0035567753):0.0022842089,(((((KEXV01009169|BR|ST_NA|Cluster_NA|2015/01/01:0.0319109787,KEXV01044355|BR|ST_NA|Cluster_NA|2016/01/01:0.0277756407):0.0046016235,(((KEXV01011457|BR|ST_NA|Cluster_NA|2014/01/01:0.0546357039,KEXV01011497|BR|ST_NA|Cluster_NA|2014/01/01:0.0407149321):0.0141191643,((KEXV01015774|BR|ST_NA|Cluster_NA|2015/01/01:0.0486309796,KEXV01036699|BR|ST_NA|Cluster_NA|2016/01/01:0.0487415769):0.0054867127,(KEXV01032164|BR|ST_NA|Cluster_NA|2016/01/01:0.0774718341,KEXV01039794|BR|ST_NA|Cluster_NA|2017/01/01:0.0454718273):0.0137485584):0.0043384883):0.0028979355,KEXV01014591|BR|ST_NA|Cluster_NA|2014/01/01:0.0571510744):0.0036928975):0.0050302875,(KEXV01029595|BR|ST_NA|Cluster_NA|2015/01/01:0.0353937510,(KEXV01035620|BR|ST_NA|Cluster_NA|2017/01/01:0.0464826929,MF455554|US|ST_NA|Cluster_NA|2011/01/01:0.0609840908):0.0056298394):0.0070579605):0.0000082060,(KEXV01012343|BR|ST_NA|Cluster_NA|2015/01/01:0.0401142649,KEXV01016290|BR|ST_NA|Cluster_NA|2015/01/01:0.0348338273):0.0127002519):0.0000058370,(KEXV01011476|BR|ST_NA|Cluster_NA|2014/01/01:0.0576874690,((KEXV01035753|BR|ST_NA|Cluster_NA|2016/01/01:0.0613116428,KEXV01046297|BR|ST_NA|Cluster_NA|2017/01/01:0.0326676354):0.0085045052,KEXV01039574|BR|ST_NA|Cluster_NA|2017/01/01:0.0454591339):0.0082628813):0.0039026582):0.0029760302):0.0025364480,((((((((KEXV01008298|BR|ST_NA|Cluster_NA|2014/01/01:0.0328921141,KEXV01008648|BR|ST_NA|Cluster_NA|2015/01/01:0.0419650478):0.0054831788,((KEXV01014494|BR|ST_NA|Cluster_NA|2014/01/01:0.0639459434,MG800391|US|ST_NA|Cluster_NA|2013/01/01:0.0352676789):0.0072289542,KEXV01014496|BR|ST_NA|Cluster_NA|2014/01/01:0.0561888062):0.0060678896):0.0013856760,(KEXV01012171|BR|ST_NA|Cluster_NA|2015/01/01:0.0339980831,KEXV01044066|BR|ST_NA|Cluster_NA|2016/01/01:0.0400884107):0.0122176677):0.0000065898,(((KEXV01012290|BR|ST_NA|Cluster_NA|2014/01/01:0.0563060972,KEXV01014468|BR|ST_NA|Cluster_NA|2014/01/01:0.0599742889):0.0061810742,KEXV01031790|BR|ST_NA|Cluster_NA|2017/01/01:0.0593343309):0.0042295286,((KEXV01031317|BR|ST_NA|Cluster_NA|2015/01/01:0.0340967753,KEXV01032531|BR|ST_NA|Cluster_NA|2017/01/01:0.0356524353):0.0061908268,(KEXV01036082|BR|ST_NA|Cluster_NA|2016/01/01:0.0395409157,KEXV01038312|BR|ST_NA|Cluster_NA|2016/01/01:0.0274256971):0.0098462496):0.0073327233):0.0000060989):0.0010567612,(((KEXV01008700|BR|ST_NA|Cluster_NA|2015/01/01:0.0489076893,((KEXV01031575|BR|ST_NA|Cluster_NA|2016/01/01:0.0500155107,MF456893|US|ST_NA|Cluster_NA|2011/01/01:0.0628947471):0.0138720027,KEXV01032289|BR|ST_NA|Cluster_NA|2016/01/01:0.0588555684):0.0081418108):0.0072191468,KEXV01037652|BR|ST_NA|Cluster_NA|2016/01/01:0.0634620506):0.0023504476,KEXV01015869|BR|ST_NA|Cluster_NA|2015/01/01:0.0366641015):0.0052474205):0.0021894340,(MF455535|US|ST_NA|Cluster_NA|2011/01/01:0.0376738797,(MF455896|US|ST_NA|Cluster_NA|2011/01/01:0.0356791976,MF456681|US|ST_NA|Cluster_NA|2013/01/01:0.0269588414):0.0159703833):0.0097332785):0.0014700063,((((KEXV01014505|BR|ST_NA|Cluster_NA|2014/01/01:0.0420945881,KEXV01035241|BR|ST_NA|Cluster_NA|2017/01/01:0.0588004491):0.0072200115,KEXV01040620|BR|ST_NA|Cluster_NA|2016/01/01:0.0624989071):0.0069295979,(KEXV01015680|BR|ST_NA|Cluster_NA|2015/01/01:0.0606843358,MW545419|BR|ST_NA|Cluster_NA|2018/01/01:0.0339647016):0.0140148411):0.0015652429,KEXV01016333|BR|ST_NA|Cluster_NA|2015/01/01:0.0538835779):0.0051064440):0.0000063415,((((KEXV01015458|BR|ST_NA|Cluster_NA|2015/01/01:0.0557016348,(KEXV01031446|BR|ST_NA|Cluster_NA|2017/01/01:0.0258785542,KEXV01044707|BR|ST_NA|Cluster_NA|2016/01/01:0.0305474211):0.0072465596):0.0029874660,KY581508|BR|ST_NA|Cluster_NA|2014/01/01:0.0534255595):0.0000042608,MN528362|BR|ST_NA|Cluster_NA|2016/01/01:0.0285346650):0.0039770584,KEXV01044555|BR|ST_NA|Cluster_NA|2016/01/01:0.0347999059):0.0019035762):0.0014407955):0.0039329116):0.0013928544,((((KEXV01002661|BR|ST_NA|Cluster_NA|2015/01/01:0.0545155083,(KEXV01016091|BR|ST_NA|Cluster_NA|2015/01/01:0.0623080337,KEXV01043010|BR|ST_NA|Cluster_NA|2016/01/01:0.0584752071):0.0169326790):0.0022253223,KEXV01035535|BR|ST_NA|Cluster_NA|2016/01/01:0.0639023313):0.0021955720,((KEXV01012224|BR|ST_NA|Cluster_NA|2014/01/01:0.0625759247,(KEXV01012306|BR|ST_NA|Cluster_NA|2014/01/01:0.0412002294,KEXV01029683|BR|ST_NA|Cluster_NA|2015/01/01:0.0419744528):0.0031685694):0.0070566164,((((KEXV01015502|BR|ST_NA|Cluster_NA|2015/01/01:0.0138091922,KEXV01045181|BR|ST_NA|Cluster_NA|2017/01/01:0.0191544530):0.0184475137,KEXV01044139|BR|ST_NA|Cluster_NA|2016/01/01:0.0365475099):0.0054707522,((KEXV01031698|BR|ST_NA|Cluster_NA|2017/01/01:0.0297825177,KEXV01036111|BR|ST_NA|Cluster_NA|2016/01/01:0.0190546946):0.0140298358,((KEXV01036197|BR|ST_NA|Cluster_NA|2017/01/01:0.0019801182,KEXV01036252|BR|ST_NA|Cluster_NA|2017/01/01:0.0000027755):0.0255083131,KEXV01036425|BR|ST_NA|Cluster_NA|2017/01/01:0.0440524637):0.0195209222):0.0049522329):0.0058636125,(KEXV01044938|BR|ST_NA|Cluster_NA|2017/01/01:0.0148813726,KEXV01045103|BR|ST_NA|Cluster_NA|2017/01/01:0.0057547634):0.0325238321):0.0065793300):0.0000078585):0.0030881307,((((KEXV01012297|BR|ST_NA|Cluster_NA|2014/01/01:0.0288522637,KEXV01045508|BR|ST_NA|Cluster_NA|2017/01/01:0.0469648958):0.0054318284,(KEXV01012356|BR|ST_NA|Cluster_NA|2015/01/01:0.0326153922,KEXV01036858|BR|ST_NA|Cluster_NA|2016/01/01:0.0303485920):0.0029624763):0.0003379532,(KEXV01036346|BR|ST_NA|Cluster_NA|2017/01/01:0.0461378937,(KEXV01037356|BR|ST_NA|Cluster_NA|2017/01/01:0.0584303624,KEXV01042550|BR|ST_NA|Cluster_NA|2017/01/01:0.0366457493):0.0036680576):0.0028661204):0.0000066867,(KEXV01042413|BR|ST_NA|Cluster_NA|2017/01/01:0.0446458875,(KEXV01042852|BR|ST_NA|Cluster_NA|2015/01/01:0.0308028388,KJ474244|PA|ST_NA|Cluster_NA|2011/01/01:0.0258564855):0.0015734072):0.0049183274):0.0021595958):0.0036626278):0.0019799498,KEXV01038646|BR|ST_NA|Cluster_NA|2016/01/01:0.0233274795):0.0011495760,KEXV01045312|BR|ST_NA|Cluster_NA|2017/01/01:0.0263385115):0.0026136984,(((KEXV01002822|BR|ST_NA|Cluster_NA|2015/01/01:0.0377135700,KEXV01044365|BR|ST_NA|Cluster_NA|2016/01/01:0.0421530652):0.0080271126,(((KEXV01007130|BR|ST_NA|Cluster_NA|2014/01/01:0.0144680033,KEXV01034686|BR|ST_NA|Cluster_NA|2016/01/01:0.0449796875):0.0108155241,KEXV01045644|BR|ST_NA|Cluster_NA|2017/01/01:0.0329719520):0.0023238476,KEXV01032374|BR|ST_NA|Cluster_NA|2016/01/01:0.0461220364):0.0000079475):0.0016824336,((((KEXV01008913|BR|ST_NA|Cluster_NA|2015/01/01:0.0457385481,KEXV01035262|BR|ST_NA|Cluster_NA|2017/01/01:0.0429098174):0.0110539993,KEXV01034885|BR|ST_NA|Cluster_NA|2016/01/01:0.0387770878):0.0020473357,KEXV01035165|BR|ST_NA|Cluster_NA|2017/01/01:0.0294685146):0.0021026819,(KEXV01029817|BR|ST_NA|Cluster_NA|2015/01/01:0.0243180356,KEXV01043676|BR|ST_NA|Cluster_NA|2016/01/01:0.0268137973):0.0157132751):0.0017911940):0.0061222420):0.0027422443,((((KEXV01002499|BR|ST_NA|Cluster_NA|2015/01/01:0.0028454236,MN509163|BR|ST_NA|Cluster_NA|2014/01/01:0.0040691142):0.0405435628,KEXV01033336|BR|ST_NA|Cluster_NA|2016/01/01:0.0125664274):0.0230833977,(((((((KEXV01002709|BR|ST_NA|Cluster_NA|2015/01/01:0.0168612325,KEXV01036523|BR|ST_NA|Cluster_NA|2016/01/01:0.0238479522):0.0044016078,(((KEXV01029814|BR|ST_NA|Cluster_NA|2015/01/01:0.0196849363,(KEXV01033009|BR|ST_NA|Cluster_NA|2016/01/01:0.0189768902,KEXV01037469|BR|ST_NA|Cluster_NA|2016/01/01:0.0215922752):0.0034072436):0.0032752659,KEXV01034471|BR|ST_NA|Cluster_NA|2017/01/01:0.0218324526):0.0078012717,(KEXV01036321|BR|ST_NA|Cluster_NA|2017/01/01:0.0230280289,KEXV01036394|BR|ST_NA|Cluster_NA|2017/01/01:0.0373808949):0.0149594334):0.0013444624):0.0019225403,((KEXV01007037|BR|ST_NA|Cluster_NA|2014/01/01:0.0115575321,KEXV01034690|BR|ST_NA|Cluster_NA|2016/01/01:0.0300700011):0.0123237918,KEXV01034620|BR|ST_NA|Cluster_NA|2016/01/01:0.0311302782):0.0023513293):0.0125992070,(KEXV01031751|BR|ST_NA|Cluster_NA|2017/01/01:0.0487535550,KEXV01037770|BR|ST_NA|Cluster_NA|2016/01/01:0.0235009689):0.0188214888):0.0000058847,(((KEXV01033353|BR|ST_NA|Cluster_NA|2016/01/01:0.0380298461,(KEXV01034486|BR|ST_NA|Cluster_NA|2016/01/01:0.0437192035,KEXV01044256|BR|ST_NA|Cluster_NA|2016/01/01:0.0392127727):0.0145466098):0.0020365907,KEXV01036804|BR|ST_NA|Cluster_NA|2016/01/01:0.0255327222):0.0014200103,KEXV01044449|BR|ST_NA|Cluster_NA|2016/01/01:0.0355421470):0.0029483285):0.0018494449,KEXV01037192|BR|ST_NA|Cluster_NA|2017/01/01:0.0175774127):0.0019689056,(KEXV01014530|BR|ST_NA|Cluster_NA|2014/01/01:0.0222367019,KEXV01043968|BR|ST_NA|Cluster_NA|2016/01/01:0.0219695412):0.0065350642):0.0023306040):0.0000060613,((((KEXV01012339|BR|ST_NA|Cluster_NA|2015/01/01:0.0336384803,KEXV01033849|BR|ST_NA|Cluster_NA|2016/01/01:0.0497008343):0.0080316147,((KEXV01037204|BR|ST_NA|Cluster_NA|2017/01/01:0.0616254266,KEXV01045570|BR|ST_NA|Cluster_NA|2017/01/01:0.0324843301):0.0077312985,KEXV01043805|BR|ST_NA|Cluster_NA|2016/01/01:0.0296212334):0.0003534401):0.0000057189,(((KEXV01015798|BR|ST_NA|Cluster_NA|2015/01/01:0.0344819583,KEXV01039653|BR|ST_NA|Cluster_NA|2017/01/01:0.0321970553):0.0043537358,(((KEXV01016429|BR|ST_NA|Cluster_NA|2015/01/01:0.0110684355,KEXV01035635|BR|ST_NA|Cluster_NA|2017/01/01:0.0067850936):0.0000027755,KEXV01035555|BR|ST_NA|Cluster_NA|2016/01/01:0.0102919598):0.0262500260,((KEXV01039004|BR|ST_NA|Cluster_NA|2016/01/01:0.0096643207,(KEXV01039046|BR|ST_NA|Cluster_NA|2017/01/01:0.0290542248,KEXV01039717|BR|ST_NA|Cluster_NA|2017/01/01:0.0313597158):0.0029357866):0.0017224908,KEXV01039528|BR|ST_NA|Cluster_NA|2017/01/01:0.0115183823):0.0184325886):0.0080275098):0.0000059367,(KEXV01037805|BR|ST_NA|Cluster_NA|2016/01/01:0.0050880515,KEXV01037905|BR|ST_NA|Cluster_NA|2016/01/01:0.0229244540):0.0181876780):0.0034133648):0.0000063374,(KEXV01015612|BR|ST_NA|Cluster_NA|2015/01/01:0.0275595763,KEXV01034163|BR|ST_NA|Cluster_NA|2017/01/01:0.0118863918):0.0147943267):0.0000065826):0.0032339537):0.0007863658,((KEXV01015362|BR|ST_NA|Cluster_NA|2014/01/01:0.0209902422,KEXV01043426|BR|ST_NA|Cluster_NA|2016/01/01:0.0527463968):0.0027051139,(KEXV01040450|BR|ST_NA|Cluster_NA|2016/01/01:0.0322339170,KEXV01040531|BR|ST_NA|Cluster_NA|2016/01/01:0.0316086133):0.0041314207):0.0034043322):0.0022202142,((((KEXV01016382|BR|ST_NA|Cluster_NA|2015/01/01:0.0194588316,(KEXV01030920|BR|ST_NA|Cluster_NA|2015/01/01:0.0020143676,KEXV01037910|BR|ST_NA|Cluster_NA|2016/01/01:0.0061459094):0.0006240731):0.0074374841,KM851060|BR|ST_NA|Cluster_NA|2012/01/01:0.0029864612):0.0281379852,(KEXV01037406|BR|ST_NA|Cluster_NA|2017/01/01:0.0239556313,KEXV01046033|BR|ST_NA|Cluster_NA|2017/01/01:0.0061543742):0.0253660058):0.0035229281,(KEXV01037269|BR|ST_NA|Cluster_NA|2017/01/01:0.0279605650,KEXV01045205|BR|ST_NA|Cluster_NA|2017/01/01:0.0310862653):0.0029029620):0.0039752413):0.0009142867,((((KEXV01012027|BR|ST_NA|Cluster_NA|2015/01/01:0.0155681522,KEXV01045286|BR|ST_NA|Cluster_NA|2017/01/01:0.0153248056):0.0038534157,KEXV01032629|BR|ST_NA|Cluster_NA|2017/01/01:0.0395297461):0.0067283049,(KEXV01042047|BR|ST_NA|Cluster_NA|2016/01/01:0.0181145174,KEXV01043980|BR|ST_NA|Cluster_NA|2016/01/01:0.0171807030):0.0178322587):0.0037513335,(KEXV01037792|BR|ST_NA|Cluster_NA|2016/01/01:0.0244633659,KEXV01046162|BR|ST_NA|Cluster_NA|2017/01/01:0.0097511339):0.0071653710):0.0000055757):0.0015808897,((((((((((KEXV01006941|BR|ST_NA|Cluster_NA|2014/01/01:0.0153558996,KEXV01043792|BR|ST_NA|Cluster_NA|2016/01/01:0.0335887156):0.0101673701,(KEXV01007008|BR|ST_NA|Cluster_NA|2014/01/01:0.0238717435,KEXV01045952|BR|ST_NA|Cluster_NA|2017/01/01:0.0196034980):0.0061500992):0.0000066114,((KEXV01007052|BR|ST_NA|Cluster_NA|2014/01/01:0.0306705556,KEXV01045810|BR|ST_NA|Cluster_NA|2017/01/01:0.0140903920):0.0016196352,KEXV01035215|BR|ST_NA|Cluster_NA|2017/01/01:0.0062513389):0.0106362170):0.0017973736,(((KEXV01015780|BR|ST_NA|Cluster_NA|2015/01/01:0.0231274350,KEXV01033469|BR|ST_NA|Cluster_NA|2017/01/01:0.0232141796):0.0068980250,KEXV01035435|BR|ST_NA|Cluster_NA|2017/01/01:0.0395609200):0.0012991543,(KEXV01042975|BR|ST_NA|Cluster_NA|2016/01/01:0.0205926435,KEXV01044740|BR|ST_NA|Cluster_NA|2016/01/01:0.0201188052):0.0174100986):0.0039392237):0.0000065898,(((KEXV01014622|BR|ST_NA|Cluster_NA|2014/01/01:0.0410375934,KEXV01046437|BR|ST_NA|Cluster_NA|2017/01/01:0.0329781561):0.0119136704,(KEXV01034069|BR|ST_NA|Cluster_NA|2017/01/01:0.0409482443,(KEXV01045431|BR|ST_NA|Cluster_NA|2017/01/01:0.0317635824,KEXV01046396|BR|ST_NA|Cluster_NA|2017/01/01:0.0312915929):0.0052311459):0.0020436834):0.0017231719,KEXV01032019|BR|ST_NA|Cluster_NA|2017/01/01:0.0276030862):0.0012203463):0.0000065898,ON423291|BR|ST_NA|Cluster_NA|2018/01/01:0.0176336847):0.0047520632,((((((KEXV01008260|BR|ST_NA|Cluster_NA|2014/01/01:0.0056688303,KEXV01046656|BR|ST_NA|Cluster_NA|2017/01/01:0.0137510131):0.0119891009,(((KEXV01015487|BR|ST_NA|Cluster_NA|2015/01/01:0.0361662840,KEXV01034517|BR|ST_NA|Cluster_NA|2016/01/01:0.0339852034):0.0028563923,(KEXV01034877|BR|ST_NA|Cluster_NA|2016/01/01:0.0272529513,KEXV01035614|BR|ST_NA|Cluster_NA|2017/01/01:0.0304097026):0.0086505694):0.0022207110,(KEXV01033222|BR|ST_NA|Cluster_NA|2017/01/01:0.0303065522,(KEXV01035003|BR|ST_NA|Cluster_NA|2017/01/01:0.0551629101,KEXV01046829|BR|ST_NA|Cluster_NA|2017/01/01:0.0317375555):0.0099198991):0.0028102433):0.0000075172):0.0027543442,(KEXV01034139|BR|ST_NA|Cluster_NA|2017/01/01:0.0177604210,KEXV01046362|BR|ST_NA|Cluster_NA|2017/01/01:0.0167291931):0.0018317845):0.0016580118,(KEXV01035865|BR|ST_NA|Cluster_NA|2017/01/01:0.0238578887,KEXV01043186|BR|ST_NA|Cluster_NA|2016/01/01:0.0229426903):0.0053716412):0.0019510684,(KEXV01014566|BR|ST_NA|Cluster_NA|2014/01/01:0.0230039854,(KEXV01043183|BR|ST_NA|Cluster_NA|2016/01/01:0.0319902990,KEXV01046456|BR|ST_NA|Cluster_NA|2017/01/01:0.0253582020):0.0029468613):0.0049147125):0.0028773676,KEXV01046376|BR|ST_NA|Cluster_NA|2017/01/01:0.0117343749):0.0018950648):0.0007229827,((((((((KEXV01006963|BR|ST_NA|Cluster_NA|2014/01/01:0.0465489501,KEXV01042924|BR|ST_NA|Cluster_NA|2016/01/01:0.0267539911):0.0088244359,((KEXV01043791|BR|ST_NA|Cluster_NA|2016/01/01:0.0185382087,KEXV01045299|BR|ST_NA|Cluster_NA|2017/01/01:0.0343222830):0.0083754586,KEXV01045438|BR|ST_NA|Cluster_NA|2017/01/01:0.0373183068):0.0024081275):0.0013948680,(KEXV01042764|BR|ST_NA|Cluster_NA|2016/01/01:0.0522736414,KEXV01046515|BR|ST_NA|Cluster_NA|2017/01/01:0.0248122603):0.0032084929):0.0022873423,(((KEXV01015301|BR|ST_NA|Cluster_NA|2014/01/01:0.0000027755,KEXV01043745|BR|ST_NA|Cluster_NA|2016/01/01:0.0000027755):0.0218562211,KEXV01031589|BR|ST_NA|Cluster_NA|2016/01/01:0.0323032991):0.0003050565,KEXV01045541|BR|ST_NA|Cluster_NA|2017/01/01:0.0184570549):0.0021363615):0.0039496400,((KEXV01006978|BR|ST_NA|Cluster_NA|2014/01/01:0.0124436542,KEXV01007032|BR|ST_NA|Cluster_NA|2014/01/01:0.0161424574):0.0070715055,((KEXV01043476|BR|ST_NA|Cluster_NA|2016/01/01:0.0211251162,KEXV01044790|BR|ST_NA|Cluster_NA|2016/01/01:0.0330375976):0.0022167237,KEXV01043956|BR|ST_NA|Cluster_NA|2016/01/01:0.0597839536):0.0012885870):0.0029958025):0.0000065826,(((KEXV01015885|BR|ST_NA|Cluster_NA|2015/01/01:0.0382767884,KEXV01033872|BR|ST_NA|Cluster_NA|2016/01/01:0.0396134962):0.0108913556,KEXV01043409|BR|ST_NA|Cluster_NA|2016/01/01:0.0289282611):0.0008156560,((((KEXV01031412|BR|ST_NA|Cluster_NA|2016/01/01:0.0218486702,KEXV01045029|BR|ST_NA|Cluster_NA|2017/01/01:0.0249816080):0.0126767858,KEXV01035174|BR|ST_NA|Cluster_NA|2017/01/01:0.0395236721):0.0092422500,((KEXV01043260|BR|ST_NA|Cluster_NA|2016/01/01:0.0467969137,KEXV01043395|BR|ST_NA|Cluster_NA|2016/01/01:0.0227267733):0.0054664138,KEXV01045435|BR|ST_NA|Cluster_NA|2017/01/01:0.0148510955):0.0047147231):0.0020053290,(KEXV01044459|BR|ST_NA|Cluster_NA|2016/01/01:0.0235601089,(KEXV01045239|BR|ST_NA|Cluster_NA|2017/01/01:0.0403984500,KEXV01045831|BR|ST_NA|Cluster_NA|2017/01/01:0.0103944485):0.0037537646):0.0043395360):0.0031943089):0.0025097165):0.0012401732,((KEXV01012029|BR|ST_NA|Cluster_NA|2015/01/01:0.0425501986,(((((KEXV01012096|BR|ST_NA|Cluster_NA|2015/01/01:0.0198409469,KEXV01035648|BR|ST_NA|Cluster_NA|2017/01/01:0.0158959974):0.0185023110,KEXV01035395|BR|ST_NA|Cluster_NA|2017/01/01:0.0416599897):0.0028235486,(KEXV01043352|BR|ST_NA|Cluster_NA|2016/01/01:0.0475274811,KEXV01046007|BR|ST_NA|Cluster_NA|2017/01/01:0.0336853154):0.0092944015):0.0000064590,((((KEXV01015221|BR|ST_NA|Cluster_NA|2014/01/01:0.0000027755,KEXV01015222|BR|ST_NA|Cluster_NA|2014/01/01:0.0000027755):0.0276181505,(KEXV01032487|BR|ST_NA|Cluster_NA|2017/01/01:0.0394771036,(KEXV01035767|BR|ST_NA|Cluster_NA|2016/01/01:0.0153303851,KEXV01035841|BR|ST_NA|Cluster_NA|2017/01/01:0.0183743574):0.0207864905):0.0051239063):0.0023656252,KEXV01044977|BR|ST_NA|Cluster_NA|2017/01/01:0.0142569277):0.0000056389,KEXV01043404|BR|ST_NA|Cluster_NA|2016/01/01:0.0155235341):0.0026078160):0.0034006904,KEXV01016353|BR|ST_NA|Cluster_NA|2015/01/01:0.0166405888):0.0023043545):0.0069565019,(((KEXV01014615|BR|ST_NA|Cluster_NA|2014/01/01:0.0224262748,KM851137|BR|ST_NA|Cluster_NA|2012/01/01:0.0159282645):0.0068581676,(KEXV01034907|BR|ST_NA|Cluster_NA|2016/01/01:0.0246092586,KEXV01043365|BR|ST_NA|Cluster_NA|2016/01/01:0.0134090140):0.0080921518):0.0000063861,(((KEXV01035776|BR|ST_NA|Cluster_NA|2016/01/01:0.0242547197,KEXV01035800|BR|ST_NA|Cluster_NA|2016/01/01:0.0029590077):0.0272340005,KEXV01045710|BR|ST_NA|Cluster_NA|2017/01/01:0.0409799130):0.0022943463,KEXV01045956|BR|ST_NA|Cluster_NA|2017/01/01:0.0182739704):0.0050591411):0.0015142812):0.0010714789):0.0012034143,(KEXV01014606|BR|ST_NA|Cluster_NA|2014/01/01:0.0118219465,(KEXV01034651|BR|ST_NA|Cluster_NA|2016/01/01:0.0341572730,KEXV01035366|BR|ST_NA|Cluster_NA|2017/01/01:0.0191423085):0.0013952638):0.0047446274):0.0011666617):0.0008939278,KEXV01043219|BR|ST_NA|Cluster_NA|2016/01/01:0.0101651356):0.0008395836,(((KEXV01016304|BR|ST_NA|Cluster_NA|2015/01/01:0.0186338307,KEXV01035651|BR|ST_NA|Cluster_NA|2017/01/01:0.0312567693):0.0056958443,(KEXV01044969|BR|ST_NA|Cluster_NA|2017/01/01:0.0112483520,KEXV01045012|BR|ST_NA|Cluster_NA|2017/01/01:0.0233805494):0.0068610931):0.0008786640,((KEXV01032299|BR|ST_NA|Cluster_NA|2016/01/01:0.0084286818,KEXV01032620|BR|ST_NA|Cluster_NA|2017/01/01:0.0284895645):0.0127914089,((KEXV01032497|BR|ST_NA|Cluster_NA|2017/01/01:0.0297416445,KEXV01042830|BR|ST_NA|Cluster_NA|2017/01/01:0.0322279820):0.0103717047,(KEXV01036548|BR|ST_NA|Cluster_NA|2016/01/01:0.0114676927,KEXV01036583|BR|ST_NA|Cluster_NA|2017/01/01:0.0102376192):0.0164280902):0.0026323090):0.0028678409):0.0017694384):0.0000065826):0.0007785583,((((((((((KEXV01002526|BR|ST_NA|Cluster_NA|2015/01/01:0.0338747690,KEXV01035623|BR|ST_NA|Cluster_NA|2017/01/01:0.0154480679):0.0024410038,KEXV01040615|BR|ST_NA|Cluster_NA|2016/01/01:0.0255938983):0.0054205335,MK499368|BR|ST_NA|Cluster_NA|2014/01/01:0.0271331910):0.0016767080,KX443018|BR|ST_NA|Cluster_NA|2013/01/01:0.0305585806):0.0044280754,(((KEXV01005260|BR|ST_NA|Cluster_NA|2014/01/01:0.0293065505,(((KEXV01012116|BR|ST_NA|Cluster_NA|2014/01/01:0.0309381529,KEXV01035711|BR|ST_NA|Cluster_NA|2015/01/01:0.0294577625):0.0021842235,KEXV01035806|BR|ST_NA|Cluster_NA|2016/01/01:0.0158617527):0.0112605242,(KEXV01044911|BR|ST_NA|Cluster_NA|2017/01/01:0.0319018569,ON423272|BR|ST_NA|Cluster_NA|2014/01/01:0.0227190769):0.0067782458):0.0020911266):0.0000056389,(KEXV01033288|BR|ST_NA|Cluster_NA|2016/01/01:0.0300780433,(KEXV01045307|BR|ST_NA|Cluster_NA|2017/01/01:0.0216960583,KEXV01046161|BR|ST_NA|Cluster_NA|2017/01/01:0.0279403812):0.0039528996):0.0077057750):0.0000059742,(KEXV01006999|BR|ST_NA|Cluster_NA|2014/01/01:0.0323024641,((KEXV01033019|BR|ST_NA|Cluster_NA|2016/01/01:0.0378578247,KEXV01034799|BR|ST_NA|Cluster_NA|2016/01/01:0.0256123547):0.0063340209,(KEXV01043037|BR|ST_NA|Cluster_NA|2016/01/01:0.0608260990,KEXV01043804|BR|ST_NA|Cluster_NA|2016/01/01:0.0525937420):0.0053439463):0.0024088568):0.0040969721):0.0013235917):0.0021164125,(((KEXV01002600|BR|ST_NA|Cluster_NA|2015/01/01:0.0157155674,(KEXV01002617|BR|ST_NA|Cluster_NA|2015/01/01:0.0038557447,KEXV01034187|BR|ST_NA|Cluster_NA|2017/01/01:0.0109758892):0.0006671697):0.0155745356,KEXV01045148|BR|ST_NA|Cluster_NA|2017/01/01:0.0227132558):0.0024717309,(KEXV01033496|BR|ST_NA|Cluster_NA|2017/01/01:0.0307202893,(KEXV01043952|BR|ST_NA|Cluster_NA|2016/01/01:0.0063724299,KEXV01044078|BR|ST_NA|Cluster_NA|2016/01/01:0.0179573325):0.0107325978):0.0000072376):0.0000027755):0.0011880542,(((((KEXV01007010|BR|ST_NA|Cluster_NA|2014/01/01:0.0426288786,KEXV01035631|BR|ST_NA|Cluster_NA|2017/01/01:0.0313024078):0.0010942738,(KEXV01034950|BR|ST_NA|Cluster_NA|2016/01/01:0.0225322347,(KEXV01042205|BR|ST_NA|Cluster_NA|2016/01/01:0.0285364711,KEXV01045304|BR|ST_NA|Cluster_NA|2017/01/01:0.0255457778):0.0000069393):0.0128938061):0.0030506985,((KEXV01035786|BR|ST_NA|Cluster_NA|2016/01/01:0.0318713326,KEXV01046222|BR|ST_NA|Cluster_NA|2017/01/01:0.0245107270):0.0060051011,KEXV01044145|BR|ST_NA|Cluster_NA|2016/01/01:0.0237821290):0.0026479228):0.0022461720,(KEXV01035283|BR|ST_NA|Cluster_NA|2017/01/01:0.0211297552,(KEXV01043410|BR|ST_NA|Cluster_NA|2016/01/01:0.0327551170,KEXV01011778|BR|ST_NA|Cluster_NA|2015/01/01:0.0169512611):0.0000070048):0.0121523211):0.0040664577,(((((KEXV01027486|BR|ST_NA|Cluster_NA|2014/01/01:0.0272437869,KEXV01033880|BR|ST_NA|Cluster_NA|2016/01/01:0.0312524177):0.0074394457,(KEXV01032234|BR|ST_NA|Cluster_NA|2016/01/01:0.0341844194,KEXV01045782|BR|ST_NA|Cluster_NA|2017/01/01:0.0216632433):0.0021132841):0.0103003593,(((KEXV01045135|BR|ST_NA|Cluster_NA|2017/01/01:0.0064497426,KEXV01045266|BR|ST_NA|Cluster_NA|2017/01/01:0.0051616951):0.0092184429,KEXV01046120|BR|ST_NA|Cluster_NA|2017/01/01:0.0188257710):0.0082246289,KEXV01046015|BR|ST_NA|Cluster_NA|2017/01/01:0.0053555899):0.0006659249):0.0126284535,((KEXV01044357|BR|ST_NA|Cluster_NA|2016/01/01:0.0278184887,KEXV01045168|BR|ST_NA|Cluster_NA|2017/01/01:0.0133782773):0.0074570353,KEXV01044626|BR|ST_NA|Cluster_NA|2016/01/01:0.0220608362):0.0038405549):0.0018794024,(((KEXV01035367|BR|ST_NA|Cluster_NA|2017/01/01:0.0350748283,KEXV01045995|BR|ST_NA|Cluster_NA|2017/01/01:0.0366463106):0.0038540397,(KEXV01040081|BR|ST_NA|Cluster_NA|2016/01/01:0.0289859976,KEXV01040087|BR|ST_NA|Cluster_NA|2017/01/01:0.0428046639):0.0116424210):0.0032557311,(KEXV01043372|BR|ST_NA|Cluster_NA|2016/01/01:0.0507105562,MK922687|US|ST_NA|Cluster_NA|2018/01/01:0.0270198345):0.0066536555):0.0025334929):0.0011134547):0.0000073592):0.0000056443,((((KEXV01006888|BR|ST_NA|Cluster_NA|2014/01/01:0.0440433622,KEXV01046660|BR|ST_NA|Cluster_NA|2017/01/01:0.0401764584):0.0033376036,((MN528353|BR|ST_NA|Cluster_NA|2018/01/01:0.0036508148,ON423239|BR|ST_NA|Cluster_NA|2013/01/01:0.0034319492):0.0120582299,ON423245|BR|ST_NA|Cluster_NA|2013/01/01:0.0177333983):0.0174375097):0.0049581991,(KEXV01043939|BR|ST_NA|Cluster_NA|2016/01/01:0.0180335322,(KEXV01044008|BR|ST_NA|Cluster_NA|2016/01/01:0.0218835449,KEXV01044677|BR|ST_NA|Cluster_NA|2016/01/01:0.0183562276):0.0035267232):0.0032040128):0.0017926522,(KEXV01012148|BR|ST_NA|Cluster_NA|2015/01/01:0.0167232079,(KEXV01044173|BR|ST_NA|Cluster_NA|2016/01/01:0.0217545482,KEXV01044223|BR|ST_NA|Cluster_NA|2016/01/01:0.0219315490):0.0038520388):0.0030763086):0.0026595604):0.0000056193,((((((((((KEXV01002587|BR|ST_NA|Cluster_NA|2015/01/01:0.0211611012,(KEXV01033844|BR|ST_NA|Cluster_NA|2016/01/01:0.0019773988,KEXV01033997|BR|ST_NA|Cluster_NA|2017/01/01:0.0091362067):0.0301478663):0.0064817137,KEXV01034099|BR|ST_NA|Cluster_NA|2017/01/01:0.0212010182):0.0045103337,KEXV01034049|BR|ST_NA|Cluster_NA|2017/01/01:0.0363295371):0.0039827001,((KEXV01035314|BR|ST_NA|Cluster_NA|2017/01/01:0.0390867836,KEXV01035315|BR|ST_NA|Cluster_NA|2017/01/01:0.0218561549):0.0115229192,KEXV01044497|BR|ST_NA|Cluster_NA|2016/01/01:0.0217572411):0.0050977844):0.0000060655,(((KEXV01002592|BR|ST_NA|Cluster_NA|2015/01/01:0.0073557185,KEXV01002593|BR|ST_NA|Cluster_NA|2015/01/01:0.0112126737):0.0174722881,(KEXV01040153|BR|ST_NA|Cluster_NA|2017/01/01:0.0414123859,((KEXV01042856|BR|ST_NA|Cluster_NA|2015/01/01:0.0143876090,(KEXV01044978|BR|ST_NA|Cluster_NA|2017/01/01:0.0163064301,KEXV01046530|BR|ST_NA|Cluster_NA|2017/01/01:0.0189953463):0.0033799623):0.0041330432,((KEXV01043602|BR|ST_NA|Cluster_NA|2016/01/01:0.0104279510,KEXV01046630|BR|ST_NA|Cluster_NA|2017/01/01:0.0146072341):0.0032798652,ON423287|BR|ST_NA|Cluster_NA|2018/01/01:0.0135064131):0.0017028097):0.0003731361):0.0050470886):0.0000656485,((((KEXV01002751|BR|ST_NA|Cluster_NA|2015/01/01:0.0200417562,KEXV01035961|BR|ST_NA|Cluster_NA|2016/01/01:0.0243332120):0.0012125058,((KEXV01029619|BR|ST_NA|Cluster_NA|2015/01/01:0.0212830190,KEXV01036174|BR|ST_NA|Cluster_NA|2016/01/01:0.0175641729):0.0052212640,((KEXV01029808|BR|ST_NA|Cluster_NA|2015/01/01:0.0305644186,KEXV01036015|BR|ST_NA|Cluster_NA|2016/01/01:0.0272727105):0.0071701951,(KEXV01031980|BR|ST_NA|Cluster_NA|2017/01/01:0.0117421409,KEXV01036236|BR|ST_NA|Cluster_NA|2017/01/01:0.0142975905):0.0053365308):0.0000070642):0.0014510337):0.0049400462,((KEXV01029550|BR|ST_NA|Cluster_NA|2015/01/01:0.0099979186,KEXV01036408|BR|ST_NA|Cluster_NA|2017/01/01:0.0302519172):0.0097966716,KEXV01029628|BR|ST_NA|Cluster_NA|2015/01/01:0.0074832186):0.0070007161):0.0009706049,KEXV01036233|BR|ST_NA|Cluster_NA|2017/01/01:0.0615032534):0.0140771567):0.0000065898):0.0027800342,(((((KEXV01002816|BR|ST_NA|Cluster_NA|2015/01/01:0.0323115510,(((KEXV01012047|BR|ST_NA|Cluster_NA|2014/01/01:0.0456674493,KEXV01033392|BR|ST_NA|Cluster_NA|2016/01/01:0.0380480599):0.0117060757,KEXV01045443|BR|ST_NA|Cluster_NA|2017/01/01:0.0363651982):0.0054530233,((KEXV01035604|BR|ST_NA|Cluster_NA|2017/01/01:0.0393295774,KEXV01042901|BR|ST_NA|Cluster_NA|2016/01/01:0.0410645395):0.0059405950,KEXV01042909|BR|ST_NA|Cluster_NA|2016/01/01:0.0472695852):0.0045297698):0.0039125276):0.0021319481,((KEXV01012117|BR|ST_NA|Cluster_NA|2014/01/01:0.0425475264,KEXV01038749|BR|ST_NA|Cluster_NA|2016/01/01:0.0337341068):0.0055951079,(KEXV01033351|BR|ST_NA|Cluster_NA|2016/01/01:0.0309924239,KEXV01035799|BR|ST_NA|Cluster_NA|2016/01/01:0.0381487126):0.0050179891):0.0023554066):0.0069876767,KEXV01007119|BR|ST_NA|Cluster_NA|2014/01/01:0.0189511999):0.0049074524,(((((((((KEXV01015252|BR|ST_NA|Cluster_NA|2014/01/01:0.0242887761,(KEXV01044673|BR|ST_NA|Cluster_NA|2016/01/01:0.0188726056,KEXV01045203|BR|ST_NA|Cluster_NA|2017/01/01:0.0255112637):0.0040958000):0.0025266600,KEXV01015296|BR|ST_NA|Cluster_NA|2014/01/01:0.0314517400):0.0000055763,KEXV01015591|BR|ST_NA|Cluster_NA|2015/01/01:0.0415007956):0.0000027755,(KEXV01034951|BR|ST_NA|Cluster_NA|2016/01/01:0.0197521482,KEXV01044534|BR|ST_NA|Cluster_NA|2016/01/01:0.0159881946):0.0052170325):0.0023481809,KEXV01044730|BR|ST_NA|Cluster_NA|2016/01/01:0.0185631134):0.0049787977,KEXV01044150|BR|ST_NA|Cluster_NA|2016/01/01:0.0111736618):0.0142617793,KEXV01031370|BR|ST_NA|Cluster_NA|2017/01/01:0.0433453306):0.0000079172,KEXV01043371|BR|ST_NA|Cluster_NA|2016/01/01:0.0412482050):0.0059639926,(((KEXV01032208|BR|ST_NA|Cluster_NA|2016/01/01:0.0157761350,KEXV01045943|BR|ST_NA|Cluster_NA|2017/01/01:0.0115663136):0.0254665664,KEXV01037817|BR|ST_NA|Cluster_NA|2016/01/01:0.0348181673):0.0067124490,(KEXV01035343|BR|ST_NA|Cluster_NA|2017/01/01:0.0068330439,KEXV01043405|BR|ST_NA|Cluster_NA|2016/01/01:0.0095121315):0.0226019853):0.0028677699):0.0000065898):0.0019970737,KEXV01016102|BR|ST_NA|Cluster_NA|2015/01/01:0.0137204113):0.0008891671):0.0007885623,(((((KEXV01006890|BR|ST_NA|Cluster_NA|2014/01/01:0.0476563622,KEXV01034718|BR|ST_NA|Cluster_NA|2016/01/01:0.0306915285):0.0118033616,(KEXV01007087|BR|ST_NA|Cluster_NA|2014/01/01:0.0047623665,KEXV01034858|BR|ST_NA|Cluster_NA|2016/01/01:0.0119995753):0.0094052630):0.0067929860,KEXV01046367|BR|ST_NA|Cluster_NA|2017/01/01:0.0172879009):0.0048193287,(((((((((KEXV01012100|BR|ST_NA|Cluster_NA|2015/01/01:0.0178171821,KEXV01027469|BR|ST_NA|Cluster_NA|2014/01/01:0.0537398062):0.0101435769,KEXV01044939|BR|ST_NA|Cluster_NA|2017/01/01:0.0473018563):0.0064388941,KEXV01015690|BR|ST_NA|Cluster_NA|2015/01/01:0.0270973195):0.0025800497,(KEXV01034507|BR|ST_NA|Cluster_NA|2016/01/01:0.0245100866,KEXV01042042|BR|ST_NA|Cluster_NA|2016/01/01:0.0526078387):0.0012780970):0.0013162189,(KEXV01035247|BR|ST_NA|Cluster_NA|2017/01/01:0.0185351723,KEXV01046221|BR|ST_NA|Cluster_NA|2017/01/01:0.0288096903):0.0000060726):0.0023652191,(KEXV01045479|BR|ST_NA|Cluster_NA|2017/01/01:0.0355991770,KEXV01046837|BR|ST_NA|Cluster_NA|2017/01/01:0.0377484502):0.0069425603):0.0005586680,(((KEXV01015658|BR|ST_NA|Cluster_NA|2015/01/01:0.0148599640,KEXV01045612|BR|ST_NA|Cluster_NA|2017/01/01:0.0346411547):0.0180065085,KEXV01045795|BR|ST_NA|Cluster_NA|2017/01/01:0.0487711151):0.0018806335,(KEXV01035406|BR|ST_NA|Cluster_NA|2017/01/01:0.0537166289,KEXV01042848|BR|ST_NA|Cluster_NA|2015/01/01:0.0267405398):0.0041892565):0.0032136361):0.0010162544,KEXV01044226|BR|ST_NA|Cluster_NA|2016/01/01:0.0319092424):0.0000062228,((KEXV01035924|BR|ST_NA|Cluster_NA|2017/01/01:0.0220901495,KEXV01044832|BR|ST_NA|Cluster_NA|2016/01/01:0.0462693127):0.0077142688,(KEXV01041072|BR|ST_NA|Cluster_NA|2016/01/01:0.0277468888,KEXV01044796|BR|ST_NA|Cluster_NA|2016/01/01:0.0140761948):0.0203723382):0.0050542997):0.0000027755):0.0018305560,((((KEXV01015731|BR|ST_NA|Cluster_NA|2015/01/01:0.0014069904,KEXV01045348|BR|ST_NA|Cluster_NA|2017/01/01:0.0008083207):0.0239245030,KEXV01046642|BR|ST_NA|Cluster_NA|2017/01/01:0.0326017426):0.0041776313,(KEXV01016064|BR|ST_NA|Cluster_NA|2015/01/01:0.0306130509,KEXV01046658|BR|ST_NA|Cluster_NA|2017/01/01:0.0106714125):0.0068296275):0.0000074597,KEXV01044142|BR|ST_NA|Cluster_NA|2016/01/01:0.0372426535):0.0022201923):0.0008844054):0.0008905540,((KEXV01012152|BR|ST_NA|Cluster_NA|2015/01/01:0.0265270137,KEXV01035188|BR|ST_NA|Cluster_NA|2017/01/01:0.0320233106):0.0065712819,(KEXV01044203|BR|ST_NA|Cluster_NA|2016/01/01:0.0154245683,KEXV01044752|BR|ST_NA|Cluster_NA|2016/01/01:0.0030643743):0.0121780186):0.0011397731):0.0000057941,(((((((KEXV01002638|BR|ST_NA|Cluster_NA|2015/01/01:0.0159322320,KEXV01043185|BR|ST_NA|Cluster_NA|2016/01/01:0.0396381482):0.0105135912,(KEXV01043891|BR|ST_NA|Cluster_NA|2016/01/01:0.0199419439,(KEXV01046227|BR|ST_NA|Cluster_NA|2017/01/01:0.0228701919,KEXV01046754|BR|ST_NA|Cluster_NA|2017/01/01:0.0356553618):0.0035071736):0.0036203375):0.0022238852,((((((KEXV01002830|BR|ST_NA|Cluster_NA|2015/01/01:0.0336778802,KEXV01030963|BR|ST_NA|Cluster_NA|2015/01/01:0.0246989009):0.0094440259,(KEXV01015674|BR|ST_NA|Cluster_NA|2015/01/01:0.0348692542,(KEXV01033458|BR|ST_NA|Cluster_NA|2017/01/01:0.0451623107,KEXV01043908|BR|ST_NA|Cluster_NA|2016/01/01:0.0566648162):0.0079066629):0.0092084851):0.0033809071,((KEXV01015689|BR|ST_NA|Cluster_NA|2015/01/01:0.0524220913,KEXV01045125|BR|ST_NA|Cluster_NA|2017/01/01:0.0313074138):0.0101216822,KEXV01015887|BR|ST_NA|Cluster_NA|2015/01/01:0.0407219742):0.0039314772):0.0000065898,(KEXV01034124|BR|ST_NA|Cluster_NA|2017/01/01:0.0517390837,KEXV01046197|BR|ST_NA|Cluster_NA|2017/01/01:0.0538677878):0.0057705599):0.0022629916,((((((KEXV01005255|BR|ST_NA|Cluster_NA|2014/01/01:0.0464391325,MW545376|BR|ST_NA|Cluster_NA|2018/01/01:0.0460329691):0.0091922436,(((KEXV01011849|BR|ST_NA|Cluster_NA|2015/01/01:0.0458493240,KEXV01016340|BR|ST_NA|Cluster_NA|2015/01/01:0.0606423957):0.0067930705,(KEXV01016041|BR|ST_NA|Cluster_NA|2015/01/01:0.0000027755,KEXV01016083|BR|ST_NA|Cluster_NA|2015/01/01:0.0000027755):0.0558225036):0.0020780556,KEXV01038077|BR|ST_NA|Cluster_NA|2017/01/01:0.0511587616):0.0030444297):0.0027088531,(KEXV01034608|BR|ST_NA|Cluster_NA|2016/01/01:0.0398311852,KEXV01039836|BR|ST_NA|Cluster_NA|2017/01/01:0.0653555971):0.0088312786):0.0012723678,KEXV01009253|BR|ST_NA|Cluster_NA|2015/01/01:0.0485177145):0.0042587381,(((((((KEXV01006994|BR|ST_NA|Cluster_NA|2014/01/01:0.0020260432,KEXV01006995|BR|ST_NA|Cluster_NA|2014/01/01:0.0000027755):0.0374450537,KEXV01008286|BR|ST_NA|Cluster_NA|2014/01/01:0.0347024693):0.0057816690,KEXV01012569|BR|ST_NA|Cluster_NA|2015/01/01:0.0453978394):0.0033921485,(KEXV01041172|BR|ST_NA|Cluster_NA|2017/01/01:0.0366228299,KEXV01042260|BR|ST_NA|Cluster_NA|2016/01/01:0.0438012400):0.0083018984):0.0028632594,(KEXV01032181|BR|ST_NA|Cluster_NA|2016/01/01:0.0493269941,((KEXV01036697|BR|ST_NA|Cluster_NA|2016/01/01:0.0166232747,KEXV01038435|BR|ST_NA|Cluster_NA|2016/01/01:0.0265171739):0.0240286265,KEXV01039512|BR|ST_NA|Cluster_NA|2017/01/01:0.0801382131):0.0050456190):0.0024582627):0.0052957134,((KEXV01012582|BR|ST_NA|Cluster_NA|2015/01/01:0.0313022874,KEXV01039649|BR|ST_NA|Cluster_NA|2017/01/01:0.0493818933):0.0147775769,((KEXV01016380|BR|ST_NA|Cluster_NA|2015/01/01:0.0337023599,KEXV01031315|BR|ST_NA|Cluster_NA|2015/01/01:0.0531727008):0.0095424395,(KEXV01029351|BR|ST_NA|Cluster_NA|2015/01/01:0.0367852762,KEXV01041916|BR|ST_NA|Cluster_NA|2016/01/01:0.0427391445):0.0046680849):0.0050091262):0.0000065961):0.0004467380,(((KEXV01014829|BR|ST_NA|Cluster_NA|2014/01/01:0.0404133573,KEXV01041557|BR|ST_NA|Cluster_NA|2017/01/01:0.0229206983):0.0078815281,KEXV01015315|BR|ST_NA|Cluster_NA|2014/01/01:0.0341656671):0.0082889822,((KEXV01015459|BR|ST_NA|Cluster_NA|2015/01/01:0.0464880230,(KEXV01031338|BR|ST_NA|Cluster_NA|2015/01/01:0.0434153974,KEXV01045232|BR|ST_NA|Cluster_NA|2017/01/01:0.0542329792):0.0102787638):0.0063127023,KEXV01043989|BR|ST_NA|Cluster_NA|2016/01/01:0.0391295783):0.0072457150):0.0012357791):0.0000056389):0.0072103429,((((KEXV01015379|BR|ST_NA|Cluster_NA|2015/01/01:0.0443837314,KEXV01045530|BR|ST_NA|Cluster_NA|2017/01/01:0.0491537995):0.0071190323,KEXV01015968|BR|ST_NA|Cluster_NA|2015/01/01:0.0365865447):0.0034544413,(((KEXV01015755|BR|ST_NA|Cluster_NA|2015/01/01:0.0621934718,KEXV01043712|BR|ST_NA|Cluster_NA|2016/01/01:0.0215802139):0.0054454451,KEXV01035227|BR|ST_NA|Cluster_NA|2017/01/01:0.0436605539):0.0039615821,KEXV01045808|BR|ST_NA|Cluster_NA|2017/01/01:0.0342613033):0.0048670027):0.0010478424,(KEXV01016200|BR|ST_NA|Cluster_NA|2015/01/01:0.0253341240,KEXV01046232|BR|ST_NA|Cluster_NA|2017/01/01:0.0595325346):0.0080008681):0.0000065826):0.0009001765):0.0087442883,(KEXV01034075|BR|ST_NA|Cluster_NA|2017/01/01:0.0430342249,KEXV01044054|BR|ST_NA|Cluster_NA|2016/01/01:0.0567246163):0.0000066672):0.0033638181):0.0008478649,(KEXV01006944|BR|ST_NA|Cluster_NA|2014/01/01:0.0364029295,(KEXV01035112|BR|ST_NA|Cluster_NA|2017/01/01:0.0338826035,KEXV01040131|BR|ST_NA|Cluster_NA|2017/01/01:0.0339527983):0.0056344541):0.0053983546):0.0000065961,(KEXV01015853|BR|ST_NA|Cluster_NA|2015/01/01:0.0250539922,KEXV01043394|BR|ST_NA|Cluster_NA|2016/01/01:0.0255222402):0.0055362675):0.0000059225,((((KEXV01006892|BR|ST_NA|Cluster_NA|2014/01/01:0.0426548751,KEXV01043110|BR|ST_NA|Cluster_NA|2016/01/01:0.0369005860):0.0062673611,KEXV01044175|BR|ST_NA|Cluster_NA|2016/01/01:0.0188293949):0.0000064744,(KEXV01006894|BR|ST_NA|Cluster_NA|2014/01/01:0.0267674598,(KEXV01015720|BR|ST_NA|Cluster_NA|2015/01/01:0.0144724819,KEXV01046702|BR|ST_NA|Cluster_NA|2017/01/01:0.0415342065):0.0093429788):0.0028254759):0.0030862267,((((((KEXV01014841|BR|ST_NA|Cluster_NA|2014/01/01:0.0027284637,KEXV01044368|BR|ST_NA|Cluster_NA|2016/01/01:0.0118443410):0.0181176962,KEXV01044190|BR|ST_NA|Cluster_NA|2016/01/01:0.0229281500):0.0084692167,KEXV01035658|BR|ST_NA|Cluster_NA|2017/01/01:0.0253918661):0.0000080288,(KEXV01037880|BR|ST_NA|Cluster_NA|2016/01/01:0.0513671107,KEXV01044286|BR|ST_NA|Cluster_NA|2016/01/01:0.0425629105):0.0033147977):0.0000065898,((KEXV01034123|BR|ST_NA|Cluster_NA|2017/01/01:0.0325095905,KEXV01035634|BR|ST_NA|Cluster_NA|2017/01/01:0.0425202761):0.0127692692,((KEXV01035891|BR|ST_NA|Cluster_NA|2017/01/01:0.0287479470,KEXV01046454|BR|ST_NA|Cluster_NA|2017/01/01:0.0260495729):0.0087498144,(KEXV01045480|BR|ST_NA|Cluster_NA|2017/01/01:0.0479030921,KEXV01045847|BR|ST_NA|Cluster_NA|2017/01/01:0.0308602908):0.0050694032):0.0013340981):0.0018600360):0.0008635743,(((KEXV01033379|BR|ST_NA|Cluster_NA|2016/01/01:0.0146283240,(KEXV01033934|BR|ST_NA|Cluster_NA|2016/01/01:0.0164480562,ON423288|BR|ST_NA|Cluster_NA|2018/01/01:0.0196780348):0.0094906154):0.0058030718,KEXV01034654|BR|ST_NA|Cluster_NA|2016/01/01:0.0076844986):0.0093004305,KEXV01044688|BR|ST_NA|Cluster_NA|2016/01/01:0.0369670574):0.0063819139):0.0043960968):0.0036795284):0.0011375491,(((KEXV01007139|BR|ST_NA|Cluster_NA|2014/01/01:0.0301552722,KEXV01034742|BR|ST_NA|Cluster_NA|2016/01/01:0.0173080227):0.0105112863,(KEXV01035108|BR|ST_NA|Cluster_NA|2017/01/01:0.0290205120,KEXV01035295|BR|ST_NA|Cluster_NA|2017/01/01:0.0172661217):0.0044882060):0.0079056050,(KEXV01043139|BR|ST_NA|Cluster_NA|2016/01/01:0.0246501039,KU190786|CA|ST_NA|Cluster_NA|2013/01/01:0.0434922432):0.0123145789):0.0010744898):0.0000066362):0.0007224927,(((((((KEXV01002846|BR|ST_NA|Cluster_NA|2015/01/01:0.0360443583,KEXV01029640|BR|ST_NA|Cluster_NA|2015/01/01:0.0391504978):0.0048512012,(KEXV01043633|BR|ST_NA|Cluster_NA|2016/01/01:0.0047946008,KEXV01045754|BR|ST_NA|Cluster_NA|2017/01/01:0.0339543402):0.0151456494):0.0032518834,(((((((KEXV01029532|BR|ST_NA|Cluster_NA|2015/01/01:0.0110095387,KEXV01036085|BR|ST_NA|Cluster_NA|2016/01/01:0.0191136803):0.0000067331,KEXV01036442|BR|ST_NA|Cluster_NA|2017/01/01:0.0196869204):0.0008541459,MN509127|BR|ST_NA|Cluster_NA|2014/01/01:0.0224333311):0.0073790872,((KEXV01036054|BR|ST_NA|Cluster_NA|2016/01/01:0.0230223809,(KEXV01044186|BR|ST_NA|Cluster_NA|2016/01/01:0.0094560363,KEXV01046582|BR|ST_NA|Cluster_NA|2017/01/01:0.0165430551):0.0030244053):0.0056500949,KEXV01046420|BR|ST_NA|Cluster_NA|2017/01/01:0.0084810395):0.0073647371):0.0000067958,KEXV01036153|BR|ST_NA|Cluster_NA|2016/01/01:0.0278699656):0.0303026702,KEXV01044824|BR|ST_NA|Cluster_NA|2016/01/01:0.0280062033):0.0043930388,(KEXV01035844|BR|ST_NA|Cluster_NA|2017/01/01:0.0021087664,(KEXV01035857|BR|ST_NA|Cluster_NA|2017/01/01:0.0030667937,KEXV01035899|BR|ST_NA|Cluster_NA|2017/01/01:0.0101664000):0.0062057439):0.0250821323):0.0032237240):0.0041535554,(((KEXV01033400|BR|ST_NA|Cluster_NA|2016/01/01:0.0087146482,KEXV01044669|BR|ST_NA|Cluster_NA|2016/01/01:0.0192586982):0.0028732870,(KEXV01046188|BR|ST_NA|Cluster_NA|2017/01/01:0.0132486493,KEXV01046699|BR|ST_NA|Cluster_NA|2017/01/01:0.0286401499):0.0067102703):0.0000027755,KEXV01035692|BR|ST_NA|Cluster_NA|2017/01/01:0.0053931847):0.0020553219):0.0000065826,(((KEXV01012056|BR|ST_NA|Cluster_NA|2014/01/01:0.0385473456,KEXV01038086|BR|ST_NA|Cluster_NA|2017/01/01:0.0245876349):0.0042004801,KEXV01043245|BR|ST_NA|Cluster_NA|2016/01/01:0.0242118947):0.0017819191,(((((((KEXV01015333|BR|ST_NA|Cluster_NA|2014/01/01:0.0107138625,KEXV01035544|BR|ST_NA|Cluster_NA|2016/01/01:0.0081141033):0.0028389900,KEXV01035565|BR|ST_NA|Cluster_NA|2016/01/01:0.0227489763):0.0115402797,KEXV01037288|BR|ST_NA|Cluster_NA|2017/01/01:0.0453234114):0.0053728944,(ON423231|BR|ST_NA|Cluster_NA|2013/01/01:0.0341022613,ON423263|BR|ST_NA|Cluster_NA|2015/01/01:0.0191782504):0.0071513927):0.0026273460,(ON423216|BR|ST_NA|Cluster_NA|2013/01/01:0.0239253524,ON423220|BR|ST_NA|Cluster_NA|2013/01/01:0.0156001298):0.0100404117):0.0049201954,(KEXV01033935|BR|ST_NA|Cluster_NA|2016/01/01:0.0303313583,KEXV01042726|BR|ST_NA|Cluster_NA|2017/01/01:0.0203577168):0.0040046007):0.0000060156,(KEXV01042996|BR|ST_NA|Cluster_NA|2016/01/01:0.0053575059,(KEXV01043163|BR|ST_NA|Cluster_NA|2016/01/01:0.0148656562,KEXV01044867|BR|ST_NA|Cluster_NA|2016/01/01:0.0217350403):0.0031057987):0.0022040350):0.0000074067):0.0007977163):0.0007620740,((((KEXV01007134|BR|ST_NA|Cluster_NA|2014/01/01:0.0226825746,(KEXV01035243|BR|ST_NA|Cluster_NA|2017/01/01:0.0137407311,KEXV01044126|BR|ST_NA|Cluster_NA|2016/01/01:0.0375881014):0.0053820914):0.0028190472,KEXV01043809|BR|ST_NA|Cluster_NA|2016/01/01:0.0311965068):0.0007561021,((KEXV01035161|BR|ST_NA|Cluster_NA|2017/01/01:0.0267345153,KEXV01045768|BR|ST_NA|Cluster_NA|2017/01/01:0.0275612325):0.0024188442,KEXV01043840|BR|ST_NA|Cluster_NA|2016/01/01:0.0324775679):0.0025023548):0.0000065898,KEXV01035809|BR|ST_NA|Cluster_NA|2016/01/01:0.0172817020):0.0042470096):0.0021582556,(((((((KEXV01012159|BR|ST_NA|Cluster_NA|2015/01/01:0.0380355671,KEXV01035540|BR|ST_NA|Cluster_NA|2016/01/01:0.0445307700):0.0135827727,KEXV01043673|BR|ST_NA|Cluster_NA|2016/01/01:0.0481558899):0.0000063274,KEXV01043282|BR|ST_NA|Cluster_NA|2016/01/01:0.0479653744):0.0000325594,((((KEXV01033569|BR|ST_NA|Cluster_NA|2016/01/01:0.0153033296,KEXV01044857|BR|ST_NA|Cluster_NA|2016/01/01:0.0183254195):0.0127084120,KEXV01046872|BR|ST_NA|Cluster_NA|2015/01/01:0.0507504501):0.0024034796,ON423253|BR|ST_NA|Cluster_NA|2013/01/01:0.0111147102):0.0039725985,KEXV01045090|BR|ST_NA|Cluster_NA|2017/01/01:0.0366929772):0.0013826771):0.0021289097,((KEXV01033996|BR|ST_NA|Cluster_NA|2017/01/01:0.0490168605,KEXV01039894|BR|ST_NA|Cluster_NA|2016/01/01:0.0551264686):0.0008619088,KEXV01044028|BR|ST_NA|Cluster_NA|2016/01/01:0.0192865301):0.0024332880):0.0006254402,(KEXV01039616|BR|ST_NA|Cluster_NA|2017/01/01:0.0361728346,KM851056|BR|ST_NA|Cluster_NA|2012/01/01:0.0242867285):0.0051242493):0.0059645162,((((KEXV01014451|BR|ST_NA|Cluster_NA|2014/01/01:0.0553879589,KEXV01046459|BR|ST_NA|Cluster_NA|2017/01/01:0.0465870533):0.0162006425,KEXV01044542|BR|ST_NA|Cluster_NA|2016/01/01:0.0271935808):0.0061757587,(((((KEXV01015169|BR|ST_NA|Cluster_NA|2014/01/01:0.0233694940,KEXV01046288|BR|ST_NA|Cluster_NA|2017/01/01:0.0281904557):0.0000059254,KEXV01034648|BR|ST_NA|Cluster_NA|2016/01/01:0.0326371307):0.0025212429,((KEXV01033941|BR|ST_NA|Cluster_NA|2016/01/01:0.0215566912,(KEXV01035546|BR|ST_NA|Cluster_NA|2016/01/01:0.0362185789,KEXV01037349|BR|ST_NA|Cluster_NA|2017/01/01:0.0311605728):0.0000064310):0.0092650064,(KEXV01038544|BR|ST_NA|Cluster_NA|2016/01/01:0.0359985230,KEXV01043092|BR|ST_NA|Cluster_NA|2016/01/01:0.0444359990):0.0058475349):0.0099551646):0.0055645025,(KEXV01030842|BR|ST_NA|Cluster_NA|2015/01/01:0.0345799448,KEXV01035351|BR|ST_NA|Cluster_NA|2017/01/01:0.0213755543):0.0073778854):0.0019596325,((((((KEXV01032555|BR|ST_NA|Cluster_NA|2017/01/01:0.0270458009,KEXV01040316|BR|ST_NA|Cluster_NA|2016/01/01:0.0319734006):0.0043864002,KEXV01042957|BR|ST_NA|Cluster_NA|2016/01/01:0.0209648161):0.0022051559,KEXV01042415|BR|ST_NA|Cluster_NA|2017/01/01:0.0196636713):0.0041567987,KEXV01042398|BR|ST_NA|Cluster_NA|2017/01/01:0.0262220436):0.0202185834,KEXV01043764|BR|ST_NA|Cluster_NA|2016/01/01:0.0207756642):0.0000562730,(KEXV01043901|BR|ST_NA|Cluster_NA|2016/01/01:0.0245564797,KM851191|BR|ST_NA|Cluster_NA|2012/01/01:0.0209114968):0.0040524425):0.0084908899):0.0021790738):0.0012994449,(KEXV01041258|BR|ST_NA|Cluster_NA|2017/01/01:0.0246097059,KEXV01045170|BR|ST_NA|Cluster_NA|2017/01/01:0.0164215019):0.0028877625):0.0008649156):0.0018794137):0.0000027755):0.0007299994):0.0000070433,(((((KEXV01002658|BR|ST_NA|Cluster_NA|2015/01/01:0.0196404766,((KEXV01033342|BR|ST_NA|Cluster_NA|2016/01/01:0.0225530977,KEXV01046413|BR|ST_NA|Cluster_NA|2017/01/01:0.0284479464):0.0028076425,((((KEXV01035765|BR|ST_NA|Cluster_NA|2016/01/01:0.0300543423,KEXV01045055|BR|ST_NA|Cluster_NA|2017/01/01:0.0119825932):0.0057914749,(KEXV01043998|BR|ST_NA|Cluster_NA|2016/01/01:0.0029538474,KEXV01045430|BR|ST_NA|Cluster_NA|2017/01/01:0.0153349390):0.0092495670):0.0077772039,(KEXV01034578|BR|ST_NA|Cluster_NA|2016/01/01:0.0232359088,KR066110|BR|ST_NA|Cluster_NA|2012/01/01:0.0220844102):0.0060204444):0.0024300456,(KEXV01035906|BR|ST_NA|Cluster_NA|2017/01/01:0.0297223908,KEXV01044923|BR|ST_NA|Cluster_NA|2017/01/01:0.0150656512):0.0001080493):0.0030581730):0.0005000177):0.0009939330,(((((((KEXV01002665|BR|ST_NA|Cluster_NA|2016/01/01:0.0386122023,KEXV01015775|BR|ST_NA|Cluster_NA|2015/01/01:0.0251483741):0.0035845407,(KEXV01038184|BR|ST_NA|Cluster_NA|2017/01/01:0.0194637531,KEXV01042268|BR|ST_NA|Cluster_NA|2016/01/01:0.0181873654):0.0089183730):0.0010773193,KEXV01045007|BR|ST_NA|Cluster_NA|2017/01/01:0.0264541022):0.0059234171,KEXV01032340|BR|ST_NA|Cluster_NA|2016/01/01:0.0332832462):0.0006921438,KEXV01046164|BR|ST_NA|Cluster_NA|2017/01/01:0.0197326600):0.0021363287,((KEXV01035662|BR|ST_NA|Cluster_NA|2017/01/01:0.0177500237,ON423275|BR|ST_NA|Cluster_NA|2018/01/01:0.0120087823):0.0188870325,(KEXV01043411|BR|ST_NA|Cluster_NA|2016/01/01:0.0115845897,KEXV01046078|BR|ST_NA|Cluster_NA|2017/01/01:0.0186484431):0.0010581286):0.0032147626):0.0000052453,((KEXV01035536|BR|ST_NA|Cluster_NA|2016/01/01:0.0062493315,ON423274|BR|ST_NA|Cluster_NA|2018/01/01:0.0049454121):0.0181623314,(KEXV01044539|BR|ST_NA|Cluster_NA|2016/01/01:0.0211386195,KEXV01044722|BR|ST_NA|Cluster_NA|2016/01/01:0.0500083731):0.0050659647):0.0023859509):0.0013159527):0.0020235400,(((KEXV01007138|BR|ST_NA|Cluster_NA|2014/01/01:0.0309943596,KEXV01042885|BR|ST_NA|Cluster_NA|2016/01/01:0.0275040378):0.0069888159,KEXV01037986|BR|ST_NA|Cluster_NA|2017/01/01:0.0269691038):0.0000061144,(((((KEXV01007717|BR|ST_NA|Cluster_NA|2014/01/01:0.0000027755,KY581462|BR|ST_NA|Cluster_NA|2014/01/01:0.0000027755):0.0232101944,KEXV01015676|BR|ST_NA|Cluster_NA|2015/01/01:0.0210682389):0.0063721915,KEXV01046163|BR|ST_NA|Cluster_NA|2017/01/01:0.0094750235):0.0038090933,((KEXV01014508|BR|ST_NA|Cluster_NA|2014/01/01:0.0278523135,KEXV01032983|BR|ST_NA|Cluster_NA|2016/01/01:0.0476053010):0.0051969644,((KEXV01015282|BR|ST_NA|Cluster_NA|2014/01/01:0.0000027755,KEXV01015327|BR|ST_NA|Cluster_NA|2014/01/01:0.0000027755):0.0196828789,KEXV01034634|BR|ST_NA|Cluster_NA|2016/01/01:0.0303384185):0.0036532818):0.0032117769):0.0027016024,(((((KEXV01012417|BR|ST_NA|Cluster_NA|2015/01/01:0.0310269882,KEXV01035560|BR|ST_NA|Cluster_NA|2016/01/01:0.0185105450):0.0115999519,((KEXV01034800|BR|ST_NA|Cluster_NA|2016/01/01:0.0378921491,KEXV01042835|BR|ST_NA|Cluster_NA|2015/01/01:0.0333464698):0.0117586658,KEXV01044949|BR|ST_NA|Cluster_NA|2017/01/01:0.0283811265):0.0053088165):0.0022976055,KEXV01044030|BR|ST_NA|Cluster_NA|2016/01/01:0.0219000119):0.0028846962,(KEXV01015118|BR|ST_NA|Cluster_NA|2014/01/01:0.0282661924,(KEXV01043176|BR|ST_NA|Cluster_NA|2016/01/01:0.0134107289,KEXV01046395|BR|ST_NA|Cluster_NA|2017/01/01:0.0079295445):0.0157877715):0.0021750630):0.0021299460,(KEXV01045026|BR|ST_NA|Cluster_NA|2017/01/01:0.0186487883,KEXV01046626|BR|ST_NA|Cluster_NA|2017/01/01:0.0183214055):0.0054336774):0.0000057802):0.0025168302):0.0021408047):0.0000060449,((((KEXV01006911|BR|ST_NA|Cluster_NA|2014/01/01:0.0261945734,KEXV01043015|BR|ST_NA|Cluster_NA|2016/01/01:0.0062083551):0.0207669199,KEXV01035119|BR|ST_NA|Cluster_NA|2017/01/01:0.0247878698):0.0102538969,(KEXV01035523|BR|ST_NA|Cluster_NA|2016/01/01:0.0196276835,KEXV01044736|BR|ST_NA|Cluster_NA|2016/01/01:0.0319953306):0.0120562333):0.0022564785,(((((KEXV01011489|BR|ST_NA|Cluster_NA|2014/01/01:0.0130757379,(KEXV01014815|BR|ST_NA|Cluster_NA|2014/01/01:0.0032403635,KEXV01045293|BR|ST_NA|Cluster_NA|2017/01/01:0.0090418550):0.0007938979):0.0094133644,KEXV01043766|BR|ST_NA|Cluster_NA|2016/01/01:0.0129751973):0.0202268801,KEXV01043995|BR|ST_NA|Cluster_NA|2016/01/01:0.0324238598):0.0060412053,KEXV01014643|BR|ST_NA|Cluster_NA|2014/01/01:0.0247568528):0.0064164673,(KEXV01034832|BR|ST_NA|Cluster_NA|2016/01/01:0.0354805873,(((KEXV01036998|BR|ST_NA|Cluster_NA|2016/01/01:0.0114412366,KEXV01036999|BR|ST_NA|Cluster_NA|2016/01/01:0.0141465327):0.0305061485,KEXV01044909|BR|ST_NA|Cluster_NA|2017/01/01:0.0225444911):0.0054536150,KEXV01037950|BR|ST_NA|Cluster_NA|2016/01/01:0.0258340028):0.0000075542):0.0036524026):0.0000065898):0.0010915258):0.0019543166,((((((KEXV01006937|BR|ST_NA|Cluster_NA|2014/01/01:0.0087206314,KEXV01046595|BR|ST_NA|Cluster_NA|2017/01/01:0.0070420127):0.0058817126,KEXV01046333|BR|ST_NA|Cluster_NA|2017/01/01:0.0153165927):0.0167810466,(((KEXV01042488|BR|ST_NA|Cluster_NA|2017/01/01:0.0221374346,(KEXV01044261|BR|ST_NA|Cluster_NA|2016/01/01:0.0314344566,KEXV01045546|BR|ST_NA|Cluster_NA|2017/01/01:0.0205242106):0.0121614363):0.0123423260,KEXV01043350|BR|ST_NA|Cluster_NA|2016/01/01:0.0228588132):0.0031908347,KEXV01043406|BR|ST_NA|Cluster_NA|2016/01/01:0.0244060199):0.0000075542):0.0050281209,((KEXV01012077|BR|ST_NA|Cluster_NA|2015/01/01:0.0264159759,KEXV01045740|BR|ST_NA|Cluster_NA|2017/01/01:0.0228722648):0.0060075837,(KEXV01035513|BR|ST_NA|Cluster_NA|2016/01/01:0.0148693074,KEXV01035539|BR|ST_NA|Cluster_NA|2016/01/01:0.0466705484):0.0167599232):0.0029364018):0.0026312546,KEXV01045556|BR|ST_NA|Cluster_NA|2017/01/01:0.0195577376):0.0000057032,(((KEXV01015713|BR|ST_NA|Cluster_NA|2015/01/01:0.0270581938,KEXV01043456|BR|ST_NA|Cluster_NA|2016/01/01:0.0228582947):0.0144001320,(KEXV01045893|BR|ST_NA|Cluster_NA|2017/01/01:0.0013149370,KEXV01046262|BR|ST_NA|Cluster_NA|2017/01/01:0.0000027755):0.0162395251):0.0042266621,((KEXV01043088|BR|ST_NA|Cluster_NA|2016/01/01:0.0363367878,MN235950|BR|ST_NA|Cluster_NA|2015/01/01:0.0249116796):0.0109744015,KEXV01043795|BR|ST_NA|Cluster_NA|2016/01/01:0.0362857905):0.0043422265):0.0051026846):0.0009853138):0.0007478561):0.0000027755):0.0037628133,(((((KEXV01002480|BR|ST_NA|Cluster_NA|2015/01/01:0.0145058642,KEXV01033998|BR|ST_NA|Cluster_NA|2017/01/01:0.0281646140):0.0085696016,KEXV01034717|BR|ST_NA|Cluster_NA|2016/01/01:0.0313150645):0.0050366877,((KEXV01029310|BR|ST_NA|Cluster_NA|2015/01/01:0.0437566196,(KEXV01042932|BR|ST_NA|Cluster_NA|2016/01/01:0.0021456718,KEXV01043266|BR|ST_NA|Cluster_NA|2016/01/01:0.0096333679):0.0138546716):0.0021816652,KEXV01044506|BR|ST_NA|Cluster_NA|2016/01/01:0.0271093279):0.0041192302):0.0016057359,(((((KEXV01014830|BR|ST_NA|Cluster_NA|2014/01/01:0.0338814879,KEXV01046428|BR|ST_NA|Cluster_NA|2017/01/01:0.0307621202):0.0064432154,((KEXV01015529|BR|ST_NA|Cluster_NA|2015/01/01:0.0509559283,KEXV01015976|BR|ST_NA|Cluster_NA|2015/01/01:0.0304366187):0.0039002112,KEXV01045848|BR|ST_NA|Cluster_NA|2017/01/01:0.0160349936):0.0021684138):0.0034410215,(((KEXV01033467|BR|ST_NA|Cluster_NA|2017/01/01:0.0376373010,(KEXV01046409|BR|ST_NA|Cluster_NA|2017/01/01:0.0149020633,KEXV01046471|BR|ST_NA|Cluster_NA|2017/01/01:0.0221965875):0.0049676117):0.0027404550,(KEXV01043070|BR|ST_NA|Cluster_NA|2016/01/01:0.0273635109,(KEXV01044076|BR|ST_NA|Cluster_NA|2016/01/01:0.0282272790,KEXV01044308|BR|ST_NA|Cluster_NA|2016/01/01:0.0412514164):0.0023259591):0.0060307217):0.0004521963,(KEXV01039947|BR|ST_NA|Cluster_NA|2017/01/01:0.0202278131,(KEXV01039976|BR|ST_NA|Cluster_NA|2017/01/01:0.0259085575,KEXV01039998|BR|ST_NA|Cluster_NA|2017/01/01:0.0033333620):0.0058131162):0.0143878948):0.0013559296):0.0000065826,(KEXV01015623|BR|ST_NA|Cluster_NA|2015/01/01:0.0343934841,KEXV01044000|BR|ST_NA|Cluster_NA|2016/01/01:0.0111389775):0.0069571041):0.0000027755,((KEXV01016261|BR|ST_NA|Cluster_NA|2015/01/01:0.0332851343,KEXV01043357|BR|ST_NA|Cluster_NA|2016/01/01:0.0683249113):0.0000072012,(KEXV01035708|BR|ST_NA|Cluster_NA|2017/01/01:0.0287329623,KEXV01035923|BR|ST_NA|Cluster_NA|2017/01/01:0.0602969304):0.0046680362):0.0059588745):0.0035105801):0.0008496702,((KEXV01015312|BR|ST_NA|Cluster_NA|2014/01/01:0.0375477701,((KEXV01015850|BR|ST_NA|Cluster_NA|2015/01/01:0.0250616459,KEXV01044022|BR|ST_NA|Cluster_NA|2016/01/01:0.0133567342):0.0191282452,KEXV01044595|BR|ST_NA|Cluster_NA|2016/01/01:0.0130068374):0.0061982860):0.0131773801,((((KEXV01033920|BR|ST_NA|Cluster_NA|2016/01/01:0.0192809786,KEXV01034001|BR|ST_NA|Cluster_NA|2017/01/01:0.0165052773):0.0043450033,KEXV01034050|BR|ST_NA|Cluster_NA|2017/01/01:0.0062302382):0.0284393506,KEXV01045334|BR|ST_NA|Cluster_NA|2017/01/01:0.0356243438):0.0020299552,((KEXV01043997|BR|ST_NA|Cluster_NA|2016/01/01:0.0080087627,KEXV01044591|BR|ST_NA|Cluster_NA|2016/01/01:0.0085862887):0.0091550270,KEXV01044397|BR|ST_NA|Cluster_NA|2016/01/01:0.0232875581):0.0126296295):0.0040582411):0.0000065898):0.0009424679):0.0000065898,((((((KEXV01002505|BR|ST_NA|Cluster_NA|2015/01/01:0.0329109739,(KEXV01002525|BR|ST_NA|Cluster_NA|2015/01/01:0.0241631834,(((KEXV01002611|BR|ST_NA|Cluster_NA|2015/01/01:0.0072717740,KEXV01033456|BR|ST_NA|Cluster_NA|2017/01/01:0.0266199879):0.0000924949,(((KEXV01005237|BR|ST_NA|Cluster_NA|2014/01/01:0.0084211908,(KEXV01034026|BR|ST_NA|Cluster_NA|2017/01/01:0.0146154546,MN509112|BR|ST_NA|Cluster_NA|2014/01/01:0.0018741868):0.0065361048):0.0007207963,(KEXV01033487|BR|ST_NA|Cluster_NA|2017/01/01:0.0114910414,KEXV01033937|BR|ST_NA|Cluster_NA|2016/01/01:0.0093113063):0.0042982143):0.0000027755,KEXV01033834|BR|ST_NA|Cluster_NA|2016/01/01:0.0237102966):0.0031081152):0.0019633780,KEXV01005210|BR|ST_NA|Cluster_NA|2014/01/01:0.0114059289):0.0064311115):0.0055797247):0.0142045069,KEXV01034162|BR|ST_NA|Cluster_NA|2017/01/01:0.0258255279):0.0034532870,((KEXV01015285|BR|ST_NA|Cluster_NA|2014/01/01:0.0000027755,KEXV01015331|BR|ST_NA|Cluster_NA|2014/01/01:0.0029126602):0.0311860032,(KEXV01029792|BR|ST_NA|Cluster_NA|2015/01/01:0.0188757197,(KEXV01036758|BR|ST_NA|Cluster_NA|2016/01/01:0.0108095861,KEXV01037376|BR|ST_NA|Cluster_NA|2017/01/01:0.0192915730):0.0034636049):0.0298043450):0.0056537648):0.0047561337,((KEXV01014489|BR|ST_NA|Cluster_NA|2014/01/01:0.0186983650,(KEXV01029796|BR|ST_NA|Cluster_NA|2015/01/01:0.0250180211,((KEXV01039306|BR|ST_NA|Cluster_NA|2017/01/01:0.0230959282,KEXV01043358|BR|ST_NA|Cluster_NA|2016/01/01:0.0177602456):0.0069907911,KEXV01046239|BR|ST_NA|Cluster_NA|2017/01/01:0.0384978747):0.0022256484):0.0073445561):0.0090234274,(KEXV01016138|BR|ST_NA|Cluster_NA|2015/01/01:0.0188363966,KEXV01045210|BR|ST_NA|Cluster_NA|2017/01/01:0.0234841822):0.0155095825):0.0061605798):0.0015846873,KEXV01015588|BR|ST_NA|Cluster_NA|2015/01/01:0.0065658403):0.0009284908,((((KEXV01015686|BR|ST_NA|Cluster_NA|2015/01/01:0.0282048267,KEXV01016074|BR|ST_NA|Cluster_NA|2015/01/01:0.0250417774):0.0038266740,KEXV01043331|BR|ST_NA|Cluster_NA|2016/01/01:0.0350905098):0.0036683973,((((KEXV01030859|BR|ST_NA|Cluster_NA|2015/01/01:0.0238788506,KEXV01043819|BR|ST_NA|Cluster_NA|2016/01/01:0.0258971524):0.0023446657,KEXV01033109|BR|ST_NA|Cluster_NA|2017/01/01:0.0427994725):0.0035727196,KEXV01045412|BR|ST_NA|Cluster_NA|2017/01/01:0.0335814925):0.0000071367,KM851175|BR|ST_NA|Cluster_NA|2012/01/01:0.0177423184):0.0122153908):0.0023156332,(KEXV01035894|BR|ST_NA|Cluster_NA|2017/01/01:0.0281846593,KEXV01044836|BR|ST_NA|Cluster_NA|2016/01/01:0.0099195931):0.0058125532):0.0008531000):0.0011907213):0.0008290568,((KEXV01015627|BR|ST_NA|Cluster_NA|2015/01/01:0.0167842358,(KEXV01033528|BR|ST_NA|Cluster_NA|2016/01/01:0.0388381425,KEXV01044031|BR|ST_NA|Cluster_NA|2016/01/01:0.0332102162):0.0063396609):0.0062857566,((((KEXV01044222|BR|ST_NA|Cluster_NA|2016/01/01:0.0370326146,KEXV01045989|BR|ST_NA|Cluster_NA|2017/01/01:0.0092116034):0.0139475818,KEXV01046353|BR|ST_NA|Cluster_NA|2017/01/01:0.0155748724):0.0014382409,KEXV01044861|BR|ST_NA|Cluster_NA|2016/01/01:0.0170856388):0.0004513978,KEXV01045503|BR|ST_NA|Cluster_NA|2017/01/01:0.0385410899):0.0076296393):0.0038833792):0.0057436646):0.0008722953,(((((((((((((((CEC-19-0485|MEX|ST_2|Cluster_NA|2019/10/09:0.0031341004,CEC-22-8347|MEX|ST_2|Cluster_NA|2022/07/18:0.0069631840):0.0010981102,((CEC-21-3757|MEX|ST_1|Cluster_NA|2021/05/24:0.0038314925,CEC-21-3759|MEX|ST_1|Cluster_NA|2021/05/24:0.0062923691):0.0079214716,CEC-21-4942|MEX|ST_1|Cluster_NA|2021/09/23:0.0037025137):0.0044088941):0.0203107334,H-0246-MDHF|HON|ST_NA|Cluster_NA|2013/01/01:0.0206743803):0.0048401841,(MF456438|US|ST_NA|Cluster_NA|2014/01/01:0.0172628346,G-0898|GUA|ST_NA|Cluster_NA|2013/01/01:0.0244782114):0.0102582680):0.0017235716,((((H-0558-JSFL|HON|ST_NA|Cluster_NA|2013/01/01:0.0006771726,H-0698-SCP|HON|ST_NA|Cluster_NA|2014/01/01:0.0044023427):0.0097213453,H-0629-IV|HON|ST_NA|Cluster_NA|2014/01/01:0.0093017516):0.0027646188,H-0957-PMD|HON|ST_NA|Cluster_NA|2014/01/01:0.0209773858):0.0076359513,H-0572-AMRH|HON|ST_NA|Cluster_NA|2014/01/01:0.0273385884):0.0032664928):0.0011572854,((((E2610-CHP|MEX|ST_3|Cluster_NA|2015/01/01:0.0236287544,H-0341-MLIB|HON|ST_NA|Cluster_NA|2013/01/01:0.0222424353):0.0011140275,H-1477-LSB|HON|ST_NA|Cluster_NA|2015/01/01:0.0416727454):0.0043366861,(H-0892-JFAR|HON|ST_NA|Cluster_NA|2014/01/01:0.0177398522,(H-0987-SYMC|HON|ST_NA|Cluster_NA|2014/01/01:0.0118900512,H-1102-FJGO|HON|ST_NA|Cluster_NA|2015/01/01:0.0272255295):0.0046912307):0.0129172315):0.0012997874,H-0238-DODG|HON|ST_NA|Cluster_NA|2013/01/01:0.0193487746):0.0000075542):0.0000027755,((G-0147|GUA|ST_NA|Cluster_NA|2011/01/01:0.0284839802,H-0779-MAA|HON|ST_NA|Cluster_NA|2014/01/01:0.0303648419):0.0023885609,(H-0305-BYBA|HON|ST_NA|Cluster_NA|2013/01/01:0.0137997934,H-0976-RC|HON|ST_NA|Cluster_NA|2014/01/01:0.0279459980):0.0080731144):0.0012750699):0.0011398151,(((((((((((((G-0086|GUA|ST_NA|Cluster_NA|2011/01/01:0.0079183675,G-1040|GUA|ST_NA|Cluster_NA|2013/01/01:0.0146604486):0.0029994219,G-0481|GUA|ST_NA|Cluster_NA|2012/01/01:0.0172763886):0.0014542651,(G-0449|GUA|ST_NA|Cluster_NA|2011/01/01:0.0129873195,G-0519|GUA|ST_NA|Cluster_NA|2012/01/01:0.0167990327):0.0028006689):0.0008664538,(G-0159|GUA|ST_NA|Cluster_NA|2011/01/01:0.0008427882,G-0160|GUA|ST_NA|Cluster_NA|2011/01/01:0.0007664516):0.0101653169):0.0018741757,((((G-0103|GUA|ST_NA|Cluster_NA|2011/01/01:0.0076163500,G-0384|GUA|ST_NA|Cluster_NA|2011/01/01:0.0270597243):0.0015011120,((G-0125|GUA|ST_NA|Cluster_NA|2011/01/01:0.0119046696,G-1789-EEMG|GUA|ST_NA|Cluster_NA|2016/01/01:0.0140983444):0.0020392522,G-0289|GUA|ST_NA|Cluster_NA|2011/01/01:0.0131863543):0.0073858558):0.0000065961,G-0671|GUA|ST_NA|Cluster_NA|2012/01/01:0.0235322296):0.0000528575,((((G-0251|GUA|ST_NA|Cluster_NA|2011/01/01:0.0075574751,G-1705|GUA|ST_NA|Cluster_NA|2016/01/01:0.0124191907):0.0067560980,G-0315|GUA|ST_NA|Cluster_NA|2011/01/01:0.0119018218):0.0032019227,(G-0854|GUA|ST_NA|Cluster_NA|2013/01/01:0.0247585748,G-0976|GUA|ST_NA|Cluster_NA|2013/01/01:0.0083151843):0.0040368234):0.0025606473,G-0749|GUA|ST_NA|Cluster_NA|2012/01/01:0.0136461172):0.0010603365):0.0000065826):0.0000065826,(((G-0198|GUA|ST_NA|Cluster_NA|2011/01/01:0.0015672679,(((G-0405|GUA|ST_NA|Cluster_NA|2011/01/01:0.0103932347,(G-0880|GUA|ST_NA|Cluster_NA|2013/01/01:0.0076253684,G-0903|GUA|ST_NA|Cluster_NA|2013/01/01:0.0039797444):0.0045015737):0.0052423852,G-1876-ABS|GUA|ST_NA|Cluster_NA|2016/01/01:0.0186690457):0.0085027540,G-1020|GUA|ST_NA|Cluster_NA|2013/01/01:0.0131707886):0.0004123891):0.0000027755,(G-0675|GUA|ST_NA|Cluster_NA|2012/01/01:0.0015273944,G-0769|GUA|ST_NA|Cluster_NA|2012/01/01:0.0082798741):0.0051112913):0.0007077392,G-0212|GUA|ST_NA|Cluster_NA|2011/01/01:0.0082584318):0.0022816602):0.0000027755,G-0857|GUA|ST_NA|Cluster_NA|2013/01/01:0.0111426357):0.0000065826,((G-0729|GUA|ST_NA|Cluster_NA|2012/01/01:0.0087949535,G-0922|GUA|ST_NA|Cluster_NA|2013/01/01:0.0142638182):0.0122328912,G-1363|GUA|ST_NA|Cluster_NA|2014/01/01:0.0244574777):0.0015720781):0.0036029717,G-1669|GUA|ST_NA|Cluster_NA|2015/01/01:0.0366564315):0.0042715493,((G-0219|GUA|ST_NA|Cluster_NA|2011/01/01:0.0139180994,(((((G-0499|GUA|ST_NA|Cluster_NA|2012/01/01:0.0014999768,(G-0751|GUA|ST_NA|Cluster_NA|2012/01/01:0.0007199610,G-0912|GUA|ST_NA|Cluster_NA|2013/01/01:0.0000027755):0.0028121585):0.0007337930,G-1535|GUA|ST_NA|Cluster_NA|2015/01/01:0.0072943870):0.0007468378,G-1006|GUA|ST_NA|Cluster_NA|2013/01/01:0.0014765243):0.0000065826,G-0761|GUA|ST_NA|Cluster_NA|2012/01/01:0.0007487354):0.0126715248,G-0710|GUA|ST_NA|Cluster_NA|2012/01/01:0.0187050091):0.0032276321):0.0000066762,G-0262|GUA|ST_NA|Cluster_NA|2011/01/01:0.0150694073):0.0012879423):0.0000061550,(G-0327|GUA|ST_NA|Cluster_NA|2011/01/01:0.0195505387,(G-0397|GUA|ST_NA|Cluster_NA|2011/01/01:0.0153268715,G-1469|GUA|ST_NA|Cluster_NA|2015/01/01:0.0158430357):0.0031823068):0.0003840177):0.0054090711,G-0827|GUA|ST_NA|Cluster_NA|2012/01/01:0.0413522628):0.0048651937,(((G-1134|GUA|ST_NA|Cluster_NA|2014/01/01:0.0164250023,(H-0662-ZEZ|HON|ST_NA|Cluster_NA|2014/01/01:0.0170578354,H-1015-JRCP|HON|ST_NA|Cluster_NA|2015/01/01:0.0113526047):0.0135654883):0.0164261748,(H-1422-TVGR|HON|ST_NA|Cluster_NA|2015/01/01:0.0171393583,H-1492-EDR|HON|ST_NA|Cluster_NA|2015/01/01:0.0556537206):0.0071460073):0.0000063184,((H-0571-LRB|HON|ST_NA|Cluster_NA|2014/01/01:0.0062532250,H-0843-BDCG|HON|ST_NA|Cluster_NA|2014/01/01:0.0063828339):0.0007608457,H-0638-MM|HON|ST_NA|Cluster_NA|2014/01/01:0.0085428767):0.0209379551):0.0028869866):0.0019992286):0.0004860296,((((((((((CEC-22-8761|MEX|ST_2|Cluster_NA|2022/08/25:0.0138275754,((E4566-EIZP|MEX|ST_3|Cluster_NA|2017/01/01:0.0072968353,E6001-EMC|MEX|ST_3|Cluster_NA|2018/01/01:0.0112012664):0.0054053479,E5141-SDJ|MEX|ST_3|Cluster_NA|2017/01/01:0.0116806835):0.0004054858):0.0075158784,E7492-JLCH|MEX|ST_3|Cluster_NA|2018/01/01:0.0269748091):0.0228418435,E4869-JCGM|MEX|ST_1|Cluster_NA|2017/01/01:0.0368171456):0.0000057119,E2488-JGCS|MEX|ST_3|Cluster_NA|2015/01/01:0.0460552111):0.0104385563,(H-0187-CRS|HON|ST_NA|Cluster_NA|2013/01/01:0.0194164492,H-0569-MYS|HON|ST_NA|Cluster_NA|2014/01/01:0.0300003708):0.0053945300):0.0022488194,(((G-0426|GUA|ST_NA|Cluster_NA|2011/01/01:0.0305735115,H-1490-MAR|HON|ST_NA|Cluster_NA|2015/01/01:0.0232275044):0.0045513210,((H-0489-SET|HON|ST_NA|Cluster_NA|2013/01/01:0.0283410608,(H-0857-CYFG|HON|ST_NA|Cluster_NA|2014/01/01:0.0299502575,H-0923-YMP|HON|ST_NA|Cluster_NA|2014/01/01:0.0220960942):0.0053230314):0.0010063715,H-0931-CEEC|HON|ST_NA|Cluster_NA|2014/01/01:0.0259220836):0.0069510946):0.0036279350,H-0295-VMLV|HON|ST_NA|Cluster_NA|2013/01/01:0.0402209735):0.0027062895):0.0000063714,((((G-0190|GUA|ST_NA|Cluster_NA|2011/01/01:0.0321836044,G-1446|GUA|ST_NA|Cluster_NA|2015/01/01:0.0388590114):0.0035811972,G-0962|GUA|ST_NA|Cluster_NA|2013/01/01:0.0181874205):0.0038676126,(((G-0223|GUA|ST_NA|Cluster_NA|2011/01/01:0.0126417382,(G-1312|GUA|ST_NA|Cluster_NA|2014/01/01:0.0009946919,(G-1663|GUA|ST_NA|Cluster_NA|2015/01/01:0.0029171870,G-1888-ERMG|GUA|ST_NA|Cluster_NA|2016/01/01:0.0090429408):0.0012545141):0.0201645574):0.0062952587,G-1631|GUA|ST_NA|Cluster_NA|2015/01/01:0.0309677454):0.0041996944,G-0591|GUA|ST_NA|Cluster_NA|2012/01/01:0.0231685809):0.0018646555):0.0000032519,(((G-0773|GUA|ST_NA|Cluster_NA|2012/01/01:0.0113480387,G-0842|GUA|ST_NA|Cluster_NA|2013/01/01:0.0066392134):0.0065096901,((G-0825|GUA|ST_NA|Cluster_NA|2012/01/01:0.0006443848,G-1316|GUA|ST_NA|Cluster_NA|2014/01/01:0.0015252104):0.0000030714,G-1166|GUA|ST_NA|Cluster_NA|2014/01/01:0.0054032907):0.0216833496):0.0028220305,((G-1367|GUA|ST_NA|Cluster_NA|2014/01/01:0.0129059692,G-1608|GUA|ST_NA|Cluster_NA|2015/01/01:0.0032362725):0.0006948378,(G-1506|GUA|ST_NA|Cluster_NA|2015/01/01:0.0127595356,G-1572|GUA|ST_NA|Cluster_NA|2015/01/01:0.0056197505):0.0018734474):0.0046497475):0.0219309616):0.0091515699):0.0018718538,(H-0425-OARP|HON|ST_NA|Cluster_NA|2013/01/01:0.0264997936,H-1266-DAR|HON|ST_NA|Cluster_NA|2015/01/01:0.0271243291):0.0072834659):0.0005995507,((((KEXV01044469|BR|ST_NA|Cluster_NA|2016/01/01:0.0353763512,H-1494-FB|HON|ST_NA|Cluster_NA|2015/01/01:0.0471922494):0.0120274345,(((G-0576|GUA|ST_NA|Cluster_NA|2012/01/01:0.0339187957,(H-0373-DG|HON|ST_NA|Cluster_NA|2013/01/01:0.0294521297,(H-0619-LEJ|HON|ST_NA|Cluster_NA|2014/01/01:0.0244974263,H-0675-CRF|HON|ST_NA|Cluster_NA|2014/01/01:0.0136873765):0.0154401738):0.0034346871):0.0097220632,(H-0878-DGP|HON|ST_NA|Cluster_NA|2014/01/01:0.0231654422,H-1027-EMR|HON|ST_NA|Cluster_NA|2015/01/01:0.0259848082):0.0129831239):0.0034449279,(H-0270-ECSO|HON|ST_NA|Cluster_NA|2013/01/01:0.0159999371,H-0703-BEMS|HON|ST_NA|Cluster_NA|2014/01/01:0.0235227004):0.0119578040):0.0055057738):0.0017445374,((((MF456788|US|ST_NA|Cluster_NA|2013/01/01:0.0164970742,G-0909|GUA|ST_NA|Cluster_NA|2013/01/01:0.0234196728):0.0060767118,(G-0695|GUA|ST_NA|Cluster_NA|2012/01/01:0.0070153800,G-0696|GUA|ST_NA|Cluster_NA|2012/01/01:0.0079598817):0.0238288082):0.0107830654,H-0319-DAE|HON|ST_NA|Cluster_NA|2013/01/01:0.0286870415):0.0013235962,G-0456|GUA|ST_NA|Cluster_NA|2011/01/01:0.0259628044):0.0028791586):0.0010116367,G-0936|GUA|ST_NA|Cluster_NA|2013/01/01:0.0275749333):0.0007702004):0.0012153548,(((((((KEXV01041326|BR|ST_NA|Cluster_NA|2017/01/01:0.0384828811,(G-0461|GUA|ST_NA|Cluster_NA|2011/01/01:0.0135102970,(G-0581|GUA|ST_NA|Cluster_NA|2012/01/01:0.0003756005,H-1511-SVA|HON|ST_NA|Cluster_NA|2015/01/01:0.0062779882):0.0126224833):0.0105122220):0.0084899568,((((((((MH354734|US|ST_NA|Cluster_NA|2012/01/01:0.0100810493,(G-1019|GUA|ST_NA|Cluster_NA|2013/01/01:0.0087294947,G-1835-MVMM|GUA|ST_NA|Cluster_NA|2016/01/01:0.0105079521):0.0166043039):0.0031329462,G-0821|GUA|ST_NA|Cluster_NA|2012/01/01:0.0132529939):0.0011998704,((G-0135|GUA|ST_NA|Cluster_NA|2011/01/01:0.0068246684,G-0166|GUA|ST_NA|Cluster_NA|2011/01/01:0.0109735457):0.0017744525,(G-0633|GUA|ST_NA|Cluster_NA|2012/01/01:0.0112856825,G-1730|GUA|ST_NA|Cluster_NA|2016/01/01:0.0113734654):0.0012760267):0.0076635930):0.0008408242,(G-0878|GUA|ST_NA|Cluster_NA|2013/01/01:0.0037020781,G-0881|GUA|ST_NA|Cluster_NA|2013/01/01:0.0010031525):0.0109829677):0.0005986388,((G-0497|GUA|ST_NA|Cluster_NA|2012/01/01:0.0066372703,G-0511|GUA|ST_NA|Cluster_NA|2012/01/01:0.0074699521):0.0188107578,G-0512|GUA|ST_NA|Cluster_NA|2012/01/01:0.0197403506):0.0019033906):0.0000065898,((G-0294|GUA|ST_NA|Cluster_NA|2011/01/01:0.0088982522,G-1073|GUA|ST_NA|Cluster_NA|2013/01/01:0.0100276311):0.0095713773,((G-0662|GUA|ST_NA|Cluster_NA|2012/01/01:0.0000027755,G-0663|GUA|ST_NA|Cluster_NA|2012/01/01:0.0007346222):0.0122579568,(G-1450|GUA|ST_NA|Cluster_NA|2015/01/01:0.0007896867,G-1568|GUA|ST_NA|Cluster_NA|2015/01/01:0.0021963670):0.0228766605):0.0040407538):0.0012551480):0.0021377753,(((G-0157|GUA|ST_NA|Cluster_NA|2011/01/01:0.0195714994,G-0436|GUA|ST_NA|Cluster_NA|2011/01/01:0.0191060091):0.0041075676,(G-0340|GUA|ST_NA|Cluster_NA|2011/01/01:0.0134659821,(G-0641|GUA|ST_NA|Cluster_NA|2012/01/01:0.0052549134,G-1225|GUA|ST_NA|Cluster_NA|2014/01/01:0.0118642741):0.0017036986):0.0092176254):0.0009059046,G-0558|GUA|ST_NA|Cluster_NA|2012/01/01:0.0189024305):0.0057054685):0.0009022580,((((G-0128|GUA|ST_NA|Cluster_NA|2011/01/01:0.0020505151,(G-0692|GUA|ST_NA|Cluster_NA|2012/01/01:0.0030835080,G-1005|GUA|ST_NA|Cluster_NA|2013/01/01:0.0075195306):0.0006069094):0.0040498138,G-0169|GUA|ST_NA|Cluster_NA|2011/01/01:0.0076012046):0.0014491510,(G-0306|GUA|ST_NA|Cluster_NA|2011/01/01:0.0094009051,(((G-0862|GUA|ST_NA|Cluster_NA|2013/01/01:0.0000027755,G-1168|GUA|ST_NA|Cluster_NA|2014/01/01:0.0023593316):0.0000027755,G-0871|GUA|ST_NA|Cluster_NA|2013/01/01:0.0022402925):0.0036971038,(G-1688|GUA|ST_NA|Cluster_NA|2016/01/01:0.0019705092,G-1689|GUA|ST_NA|Cluster_NA|2016/01/01:0.0079343705):0.0019672560):0.0067150601):0.0023106303):0.0052589302,G-1267|GUA|ST_NA|Cluster_NA|2014/01/01:0.0149951076):0.0081917457):0.0000065826):0.0015395937,((G-0388|GUA|ST_NA|Cluster_NA|2011/01/01:0.0100025206,G-0933|GUA|ST_NA|Cluster_NA|2013/01/01:0.0028273291):0.0093424036,(G-0414|GUA|ST_NA|Cluster_NA|2011/01/01:0.0184146073,G-0514|GUA|ST_NA|Cluster_NA|2012/01/01:0.0153200591):0.0016212827):0.0007909086):0.0029458217,((G-0575|GUA|ST_NA|Cluster_NA|2012/01/01:0.0238206980,G-0925|GUA|ST_NA|Cluster_NA|2013/01/01:0.0332429908):0.0037289888,((G-0784|GUA|ST_NA|Cluster_NA|2012/01/01:0.0077887165,G-0906|GUA|ST_NA|Cluster_NA|2013/01/01:0.0174198625):0.0068825451,(G-0932|GUA|ST_NA|Cluster_NA|2013/01/01:0.0010645501,G-1826-MMVC|GUA|ST_NA|Cluster_NA|2016/01/01:0.0231168554):0.0000076425):0.0011303587):0.0005580433):0.0109709791,G-0479|GUA|ST_NA|Cluster_NA|2012/01/01:0.0082121402):0.0020645258,((((MF455659|US|ST_NA|Cluster_NA|2011/01/01:0.0290190851,(((((G-0520|GUA|ST_NA|Cluster_NA|2012/01/01:0.0020278406,G-1418|GUA|ST_NA|Cluster_NA|2015/01/01:0.0233089278):0.0124987854,G-1830-EVDL|GUA|ST_NA|Cluster_NA|2016/01/01:0.0029751573):0.0000082197,(((G-0848|GUA|ST_NA|Cluster_NA|2013/01/01:0.0029545226,((G-1098|GUA|ST_NA|Cluster_NA|2013/01/01:0.0038095617,G-1891-ARHP|GUA|ST_NA|Cluster_NA|2016/01/01:0.0046694065):0.0015979519,G-1139|GUA|ST_NA|Cluster_NA|2014/01/01:0.0030194996):0.0007249468):0.0000027755,(G-1451|GUA|ST_NA|Cluster_NA|2015/01/01:0.0022648039,G-1614|GUA|ST_NA|Cluster_NA|2015/01/01:0.0022234746):0.0007299550):0.0012924828,G-0853|GUA|ST_NA|Cluster_NA|2013/01/01:0.0030626457):0.0059894660):0.0007739593,G-1784-EOME|GUA|ST_NA|Cluster_NA|2016/01/01:0.0049425392):0.0010221181,G-1865-JAAG|GUA|ST_NA|Cluster_NA|2016/01/01:0.0021769550):0.0178610001):0.0087428035,((((E5228-RCSJ|MEX|ST_3|Cluster_NA|2017/01/01:0.0137240762,G-0946|GUA|ST_NA|Cluster_NA|2013/01/01:0.0067482047):0.0089912435,(G-1424|GUA|ST_NA|Cluster_NA|2015/01/01:0.0046921552,G-1430|GUA|ST_NA|Cluster_NA|2015/01/01:0.0032490072):0.0046256237):0.0124341344,((G-0273|GUA|ST_NA|Cluster_NA|2011/01/01:0.0007551141,((G-1403|GUA|ST_NA|Cluster_NA|2015/01/01:0.0014892652,G-1585B|GUA|ST_NA|Cluster_NA|2015/01/01:0.0038802713):0.0079566675,G-1708|GUA|ST_NA|Cluster_NA|2016/01/01:0.0068388050):0.0000065826):0.0015978114,((G-1183|GUA|ST_NA|Cluster_NA|2014/01/01:0.0000027755,G-1530|GUA|ST_NA|Cluster_NA|2015/01/01:0.0007257192):0.0047733192,G-1713|GUA|ST_NA|Cluster_NA|2016/01/01:0.0086588833):0.0028113307):0.0170673363):0.0034846147,G-0368|GUA|ST_NA|Cluster_NA|2011/01/01:0.0211674379):0.0055153950):0.0035164218,(((E1911-OIPTM|MEX|ST_1|Cluster_NA|2015/01/01:0.0315055550,(((G-0165|GUA|ST_NA|Cluster_NA|2011/01/01:0.0133387205,G-1551|GUA|ST_NA|Cluster_NA|2015/01/01:0.0138764496):0.0091458289,G-1226|GUA|ST_NA|Cluster_NA|2014/01/01:0.0146491312):0.0007899122,G-1364|GUA|ST_NA|Cluster_NA|2014/01/01:0.0242310832):0.0108429096):0.0080544016,(((G-0210|GUA|ST_NA|Cluster_NA|2011/01/01:0.0105910806,G-1235|GUA|ST_NA|Cluster_NA|2014/01/01:0.0070296882):0.0149142427,(((G-0447|GUA|ST_NA|Cluster_NA|2011/01/01:0.0070711098,G-0562|GUA|ST_NA|Cluster_NA|2012/01/01:0.0066753380):0.0114779037,G-0736|GUA|ST_NA|Cluster_NA|2012/01/01:0.0125899635):0.0111301115,G-0724|GUA|ST_NA|Cluster_NA|2012/01/01:0.0251177931):0.0012907327):0.0139670142,((((((H-0048-FGH|HON|ST_NA|Cluster_NA|2013/01/01:0.0077552293,H-0075-JPHR|HON|ST_NA|Cluster_NA|2013/01/01:0.0037650182):0.0019459757,H-0545-LSM|HON|ST_NA|Cluster_NA|2013/01/01:0.0156097764):0.0115837987,H-0436-MVUM|HON|ST_NA|Cluster_NA|2013/01/01:0.0099532516):0.0082177789,H-0487-SOC|HON|ST_NA|Cluster_NA|2013/01/01:0.0162198581):0.0090151353,H-0232-SERM|HON|ST_NA|Cluster_NA|2013/01/01:0.0451816369):0.0089944227,(H-0635-ALTJ|HON|ST_NA|Cluster_NA|2014/01/01:0.0164438929,H-0737-LLMO|HON|ST_NA|Cluster_NA|2014/01/01:0.0103271375):0.0099145049):0.0030887918):0.0006023691):0.0031013670,(H-0866-SML|HON|ST_NA|Cluster_NA|2014/01/01:0.0330913924,H-1508-KERM|HON|ST_NA|Cluster_NA|2015/01/01:0.0340141447):0.0028783091):0.0030881053):0.0000077665,((((MG941965|US|ST_NA|Cluster_NA|2011/01/01:0.0052125203,MG942256|US|ST_NA|Cluster_NA|2011/01/01:0.0090451465):0.0285689116,H-0172-FDOH|HON|ST_NA|Cluster_NA|2013/01/01:0.0308017093):0.0077346842,(E1532-JEPJ|MEX|ST_3|Cluster_NA|2014/01/01:0.0300233822,(H-0303-AMMM|HON|ST_NA|Cluster_NA|2013/01/01:0.0118266127,(H-0870-BAMG|HON|ST_NA|Cluster_NA|2014/01/01:0.0052887754,H-0875-MAVA|HON|ST_NA|Cluster_NA|2014/01/01:0.0026917491):0.0279412991):0.0052617349):0.0037979798):0.0030212834,((((G-0601|GUA|ST_NA|Cluster_NA|2012/01/01:0.0073546620,G-1273|GUA|ST_NA|Cluster_NA|2014/01/01:0.0090901532):0.0204750460,(G-0707|GUA|ST_NA|Cluster_NA|2012/01/01:0.0000027755,G-0716|GUA|ST_NA|Cluster_NA|2012/01/01:0.0007074820):0.0197310052):0.0000057034,G-1428|GUA|ST_NA|Cluster_NA|2015/01/01:0.0216389409):0.0085655296,H-0322-FGO|HON|ST_NA|Cluster_NA|2013/01/01:0.0368744459):0.0021223248):0.0001696933):0.0000082064):0.0007010674,((((((E4443-GGR|MEX|ST_3|Cluster_NA|2017/01/01:0.0263105847,G-0271|GUA|ST_NA|Cluster_NA|2011/01/01:0.0291089885):0.0026035520,(H-0948-MHRR|HON|ST_NA|Cluster_NA|2014/01/01:0.0014447041,H-0949-GDC|HON|ST_NA|Cluster_NA|2014/01/01:0.0106808111):0.0284809638):0.0036414751,((H-0183-OC|HON|ST_NA|Cluster_NA|2013/01/01:0.0027750790,H-0567-KYA|HON|ST_NA|Cluster_NA|2014/01/01:0.0060388318):0.0019348496,(H-0344-IOCM|HON|ST_NA|Cluster_NA|2013/01/01:0.0032963110,H-1386-CADG|HON|ST_NA|Cluster_NA|2015/01/01:0.0065841935):0.0000058670):0.0254905375):0.0031865837,G-0392|GUA|ST_NA|Cluster_NA|2011/01/01:0.0162054217):0.0016648648,(((((G-0092|GUA|ST_NA|Cluster_NA|2011/01/01:0.0016928357,G-0093|GUA|ST_NA|Cluster_NA|2011/01/01:0.0084856658):0.0081249038,((G-0835|GUA|ST_NA|Cluster_NA|2012/01/01:0.0060034889,G-0836|GUA|ST_NA|Cluster_NA|2012/01/01:0.0007330846):0.0166051380,G-1162|GUA|ST_NA|Cluster_NA|2014/01/01:0.0134410629):0.0018743663):0.0096777055,(G-0133|GUA|ST_NA|Cluster_NA|2011/01/01:0.0207620079,G-1175|GUA|ST_NA|Cluster_NA|2014/01/01:0.0247125303):0.0038428121):0.0031630419,((((((G-0112|GUA|ST_NA|Cluster_NA|2011/01/01:0.0100069954,(G-1482|GUA|ST_NA|Cluster_NA|2015/01/01:0.0138472608,G-1734|GUA|ST_NA|Cluster_NA|2016/01/01:0.0176407226):0.0000077332):0.0057845066,((G-0335|GUA|ST_NA|Cluster_NA|2011/01/01:0.0058717499,G-0337|GUA|ST_NA|Cluster_NA|2011/01/01:0.0008077137):0.0037565077,(((((G-0412|GUA|ST_NA|Cluster_NA|2011/01/01:0.0022214131,G-1342|GUA|ST_NA|Cluster_NA|2014/01/01:0.0054094773):0.0066191043,(G-1278|GUA|ST_NA|Cluster_NA|2014/01/01:0.0105363556,G-1360|GUA|ST_NA|Cluster_NA|2014/01/01:0.0091074247):0.0036627570):0.0009543791,G-1234|GUA|ST_NA|Cluster_NA|2014/01/01:0.0107249512):0.0020735978,(G-0552|GUA|ST_NA|Cluster_NA|2012/01/01:0.0022890106,G-0644|GUA|ST_NA|Cluster_NA|2012/01/01:0.0060490994):0.0000065826):0.0034579879,(G-1731|GUA|ST_NA|Cluster_NA|2016/01/01:0.0052904347,G-1738|GUA|ST_NA|Cluster_NA|2016/01/01:0.0126077982):0.0012025207):0.0027019967):0.0029089241):0.0014183352,(G-0311|GUA|ST_NA|Cluster_NA|2011/01/01:0.0085275141,(G-1177|GUA|ST_NA|Cluster_NA|2014/01/01:0.0024678490,G-1180|GUA|ST_NA|Cluster_NA|2014/01/01:0.0037774859):0.0097674353):0.0044349981):0.0057774277,G-0416|GUA|ST_NA|Cluster_NA|2011/01/01:0.0250055431):0.0033780313,(G-0488|GUA|ST_NA|Cluster_NA|2012/01/01:0.0083153915,G-1136|GUA|ST_NA|Cluster_NA|2014/01/01:0.0227263167):0.0007840234):0.0043804400,(G-0360|GUA|ST_NA|Cluster_NA|2011/01/01:0.0044569249,G-0746|GUA|ST_NA|Cluster_NA|2012/01/01:0.0052640684):0.0055868698):0.0061422783):0.0111914615,(G-0180|GUA|ST_NA|Cluster_NA|2011/01/01:0.0169286210,(G-0345|GUA|ST_NA|Cluster_NA|2011/01/01:0.0014021201,G-1057|GUA|ST_NA|Cluster_NA|2013/01/01:0.0075776611):0.0031990820):0.0143089060):0.0013687565):0.0016152424,((E5792-ANTL|MEX|ST_3|Cluster_NA|2017/01/01:0.0368134397,H-1078-EYI|HON|ST_NA|Cluster_NA|2015/01/01:0.0225850660):0.0061617102,H-0404-GBG|HON|ST_NA|Cluster_NA|2013/01/01:0.0223632189):0.0044086455):0.0000065898):0.0014916552):0.0000062629):0.0011878744,((((((((((CEC-20-1359|MEX|ST_1|Cluster_NA|2020/09/04:0.0249641777,(KY036401|US|ST_NA|Cluster_NA|2012/01/01:0.0023174463,MH838017|US|ST_NA|Cluster_NA|2016/01/01:0.0071213561):0.0258165490):0.0044791459,H-0306-SNAG|HON|ST_NA|Cluster_NA|2013/01/01:0.0197510455):0.0009749621,H-0314-DMMO|HON|ST_NA|Cluster_NA|2013/01/01:0.0328603828):0.0044587778,(CEC-22-9481|MEX|ST_2|Cluster_NA|2022/11/03:0.0309493214,(E0712-CDED|MEX|ST_3|Cluster_NA|2012/01/01:0.0088142993,E0861-ARR|MEX|ST_3|Cluster_NA|2013/01/01:0.0084882916):0.0065901064):0.0073925512):0.0039784129,(CEC-22-6314|MEX|ST_1|Cluster_NA|2022/01/31:0.0431400998,((G-0473|GUA|ST_NA|Cluster_NA|2012/01/01:0.0000027755,G-1156|GUA|ST_NA|Cluster_NA|2014/01/01:0.0176230491):0.0000076718,G-1063|GUA|ST_NA|Cluster_NA|2013/01/01:0.0142399379):0.0093593183):0.0069471953):0.0015907077,((MF455832|US|ST_NA|Cluster_NA|2013/01/01:0.0188808735,(((G-0233|GUA|ST_NA|Cluster_NA|2011/01/01:0.0331349567,H-0136-KBCR|HON|ST_NA|Cluster_NA|2013/01/01:0.0302989229):0.0067408888,H-0352-KOHV|HON|ST_NA|Cluster_NA|2013/01/01:0.0390446672):0.0019582523,H-0029-YMZM|HON|ST_NA|Cluster_NA|2013/01/01:0.0247517703):0.0028888274):0.0011723673,(((G-0124|GUA|ST_NA|Cluster_NA|2011/01/01:0.0311449955,(G-0979|GUA|ST_NA|Cluster_NA|2013/01/01:0.0174833753,(G-1120|GUA|ST_NA|Cluster_NA|2013/01/01:0.0032348263,G-1122|GUA|ST_NA|Cluster_NA|2013/01/01:0.0029413812):0.0128087830):0.0107629557):0.0036144098,G-1782-FESG|GUA|ST_NA|Cluster_NA|2016/01/01:0.0173869550):0.0092728444,((G-1192|GUA|ST_NA|Cluster_NA|2014/01/01:0.0325632766,((H-0049-EAV|HON|ST_NA|Cluster_NA|2013/01/01:0.0009519361,H-0485-JDA|HON|ST_NA|Cluster_NA|2013/01/01:0.0106816543):0.0077294797,H-1395-EFM|HON|ST_NA|Cluster_NA|2015/01/01:0.0119522016):0.0209268447):0.0023620215,H-0600-DIAC|HON|ST_NA|Cluster_NA|2014/01/01:0.0299446092):0.0048422339):0.0014225714):0.0005155568):0.0000065826,((E4470-MHH|MEX|ST_3|Cluster_NA|2017/01/01:0.0257856420,E6891-JMJR|MEX|ST_3|Cluster_NA|2018/01/01:0.0235769623):0.0043798425,((H-0051-PRRS|HON|ST_NA|Cluster_NA|2013/01/01:0.0043983248,H-0099-EOVM|HON|ST_NA|Cluster_NA|2013/01/01:0.0145824729):0.0126371117,H-1393-TYSA|HON|ST_NA|Cluster_NA|2015/01/01:0.0229591384):0.0039170885):0.0008301587):0.0000075668,(((((((((CEC-21-2388|MEX|ST_1|Cluster_NA|2021/01/15:0.0005337805,CEC-21-2494|MEX|ST_1|Cluster_NA|2021/01/27:0.0000027755):0.0005350835,CEC-21-3590|MEX|ST_1|Cluster_NA|2021/05/10:0.0007097064):0.0000027755,CEC-22-6892|MEX|ST_1|Cluster_NA|2022/03/23:0.0021472730):0.0051489387,E2851-DAMH|MEX|ST_3|Cluster_NA|2016/01/01:0.0004906053):0.0295376134,E2260-PZL|MEX|ST_3|Cluster_NA|2015/01/01:0.0236658887):0.0022065862,((E2554-YLC|MEX|ST_3|Cluster_NA|2015/01/01:0.0138042025,E2555-UGC|MEX|ST_3|Cluster_NA|2015/01/01:0.0083684772):0.0150701030,(E4907-CBM|MEX|ST_3|Cluster_NA|2017/01/01:0.0059542983,E4908-DCC|MEX|ST_3|Cluster_NA|2017/01/01:0.0046979228):0.0267636840):0.0018547036):0.0025791261,(E2996-IHL|MEX|ST_3|Cluster_NA|2016/01/01:0.0097752463,E3564-VMGP|MEX|ST_3|Cluster_NA|2017/01/01:0.0194218112):0.0056027731):0.0047188699,CEC-22-8779|MEX|ST_2|Cluster_NA|2022/08/29:0.0165941971):0.0070442415,(((B-088-NM|BEL|ST_NA|Cluster_NA|2014/01/01:0.0316002171,(H-0169-GMCH|HON|ST_NA|Cluster_NA|2013/01/01:0.0055037856,H-0251-JALV|HON|ST_NA|Cluster_NA|2013/01/01:0.0007129170):0.0274017659):0.0013009503,E2545-JDV|MEX|ST_3|Cluster_NA|2015/01/01:0.0364165598):0.0014964938,((((G-0349|GUA|ST_NA|Cluster_NA|2011/01/01:0.0072845712,G-0790|GUA|ST_NA|Cluster_NA|2012/01/01:0.0068257157):0.0111942983,G-0895|GUA|ST_NA|Cluster_NA|2013/01/01:0.0140422200):0.0051534959,G-1617|GUA|ST_NA|Cluster_NA|2015/01/01:0.0182187788):0.0045740364,(G-0882|GUA|ST_NA|Cluster_NA|2013/01/01:0.0127217726,G-1679|GUA|ST_NA|Cluster_NA|2016/01/01:0.0168194327):0.0047780785):0.0077193277):0.0014699242):0.0033558619):0.0000062284,(((((((B-093-JW|BEL|ST_NA|Cluster_NA|2014/01/01:0.0326265956,E1564-MACC|MEX|ST_1|Cluster_NA|2014/01/01:0.0223614192):0.0044197970,S-021-JASV|SAL|ST_NA|Cluster_NA|2011/01/01:0.0227087409):0.0022586731,H-0486-TMM|HON|ST_NA|Cluster_NA|2013/01/01:0.0268671661):0.0023303336,(H-0151-MCGR|HON|ST_NA|Cluster_NA|2013/01/01:0.0264667265,(H-0550-AHGG|HON|ST_NA|Cluster_NA|2013/01/01:0.0135264198,H-0555-ORSE|HON|ST_NA|Cluster_NA|2013/01/01:0.0126259770):0.0066698311):0.0133459579):0.0000066210,(H-0106-FGAS|HON|ST_NA|Cluster_NA|2013/01/01:0.0224470319,(H-0361-JRV|HON|ST_NA|Cluster_NA|2013/01/01:0.0101661242,H-0401-SAS|HON|ST_NA|Cluster_NA|2013/01/01:0.0072316472):0.0094686860):0.0127814150):0.0002896191,(((((G-0156|GUA|ST_NA|Cluster_NA|2011/01/01:0.0350158564,G-0596|GUA|ST_NA|Cluster_NA|2012/01/01:0.0331639896):0.0079687960,G-1085|GUA|ST_NA|Cluster_NA|2013/01/01:0.0321935159):0.0008542338,(H-0307-DAGB|HON|ST_NA|Cluster_NA|2013/01/01:0.0268629124,H-0597-OGC|HON|ST_NA|Cluster_NA|2014/01/01:0.0270304608):0.0076753871):0.0010629578,((H-0005-MCMG|HON|ST_NA|Cluster_NA|2011/01/01:0.0373882491,H-0717-BM|HON|ST_NA|Cluster_NA|2014/01/01:0.0442369301):0.0084679080,H-1014-JAC|HON|ST_NA|Cluster_NA|2015/01/01:0.0349005386):0.0027074688):0.0006096660,((H-0013-MLR|HON|ST_NA|Cluster_NA|2013/01/01:0.0101396616,H-0275-ENBM|HON|ST_NA|Cluster_NA|2013/01/01:0.0177653475):0.0327428976,(H-0631-AJ|HON|ST_NA|Cluster_NA|2014/01/01:0.0103164792,H-0664-MKA|HON|ST_NA|Cluster_NA|2014/01/01:0.0102482684):0.0180530064):0.0014408428):0.0018272788):0.0000065826,((G-0281|GUA|ST_NA|Cluster_NA|2011/01/01:0.0311905558,G-0302|GUA|ST_NA|Cluster_NA|2011/01/01:0.0184177765):0.0096352521,((((G-0533|GUA|ST_NA|Cluster_NA|2012/01/01:0.0128827863,G-1137|GUA|ST_NA|Cluster_NA|2014/01/01:0.0121234146):0.0147729049,H-0488-JMSA|HON|ST_NA|Cluster_NA|2013/01/01:0.0289604773):0.0014037893,((H-0186-MSM|HON|ST_NA|Cluster_NA|2013/01/01:0.0408448671,H-0237-EAFM|HON|ST_NA|Cluster_NA|2013/01/01:0.0445378795):0.0023561435,(H-0774-SCRR|HON|ST_NA|Cluster_NA|2014/01/01:0.0387893594,H-1453-SGNL|HON|ST_NA|Cluster_NA|2015/01/01:0.0499765832):0.0044690186):0.0015475127):0.0032804738,(((((((G-0742|GUA|ST_NA|Cluster_NA|2012/01/01:0.0026569983,G-0744|GUA|ST_NA|Cluster_NA|2012/01/01:0.0000027755):0.0205947902,(N-296-MTOR|NIC|ST_NA|Cluster_NA|2015/01/01:0.0179658620,N-406-DDG|NIC|ST_NA|Cluster_NA|2016/01/01:0.0141777409):0.0022549482):0.0100315017,(G-1171|GUA|ST_NA|Cluster_NA|2014/01/01:0.0202642028,N-389-BJCD|NIC|ST_NA|Cluster_NA|2016/01/01:0.0197721734):0.0083886921):0.0001258194,N-376-VMPZ|NIC|ST_NA|Cluster_NA|2016/01/01:0.0272818451):0.0011723250,(G-1046|GUA|ST_NA|Cluster_NA|2013/01/01:0.0149654108,H-0783-JRM|HON|ST_NA|Cluster_NA|2014/01/01:0.0137899995):0.0037291341):0.0015231425,(N-115-EMMG|NIC|ST_NA|Cluster_NA|2012/01/01:0.0140440897,N-291-ALAG|NIC|ST_NA|Cluster_NA|2014/01/01:0.0090899266):0.0123732190):0.0025789155,(N-074-MLBG|NIC|ST_NA|Cluster_NA|2012/01/01:0.0161823189,(N-411-TOF|NIC|ST_NA|Cluster_NA|2016/01/01:0.0051467292,N-413-DEAP|NIC|ST_NA|Cluster_NA|2016/01/01:0.0068960454):0.0081867810):0.0094048592):0.0172003409):0.0001557669):0.0022846901):0.0000075788):0.0000066501,(((((((((CEC-21-3683|MEX|ST_1|Cluster_NA|2021/05/18:0.0270344988,(G-1577|GUA|ST_NA|Cluster_NA|2015/01/01:0.0031272652,G-1580|GUA|ST_NA|Cluster_NA|2015/01/01:0.0083775773):0.0249908194):0.0008600593,(H-0451-ATP|HON|ST_NA|Cluster_NA|2013/01/01:0.0020045987,H-0775-MASR|HON|ST_NA|Cluster_NA|2014/01/01:0.0085133309):0.0329441490):0.0023070526,(((((N-055-NCHT|NIC|ST_NA|Cluster_NA|2012/01/01:0.0210555530,(N-271-IACH|NIC|ST_NA|Cluster_NA|2014/01/01:0.0227275993,(N-311-EAMM|NIC|ST_NA|Cluster_NA|2015/01/01:0.0129634315,P-476-AS|PAN|ST_NA|Cluster_NA|2015/01/01:0.0128499821):0.0085871911):0.0036413651):0.0015682696,(N-090-JEMS|NIC|ST_NA|Cluster_NA|2012/01/01:0.0155792766,N-129-ODOJ|NIC|ST_NA|Cluster_NA|2013/01/01:0.0120684995):0.0056741402):0.0059949488,(N-086-RAGO|NIC|ST_NA|Cluster_NA|2012/01/01:0.0074732197,N-300-JLRS|NIC|ST_NA|Cluster_NA|2015/01/01:0.0189846600):0.0060787202):0.0020288344,N-249-EJSV|NIC|ST_NA|Cluster_NA|2014/01/01:0.0274147196):0.0073280584,(N-338-ACPC|NIC|ST_NA|Cluster_NA|2015/01/01:0.0102500360,N-339-RABG|NIC|ST_NA|Cluster_NA|2015/01/01:0.0013736016):0.0222485290):0.0092111943):0.0015088937,((G-0395|GUA|ST_NA|Cluster_NA|2011/01/01:0.0130625170,G-0445|GUA|ST_NA|Cluster_NA|2011/01/01:0.0099024647):0.0195153661,H-0241-CLSJ|HON|ST_NA|Cluster_NA|2013/01/01:0.0254001695):0.0020937207):0.0000065898,(((((((G-0094|GUA|ST_NA|Cluster_NA|2011/01/01:0.0100896080,G-0391|GUA|ST_NA|Cluster_NA|2011/01/01:0.0044562361):0.0007996124,G-0973|GUA|ST_NA|Cluster_NA|2013/01/01:0.0007759852):0.0033535336,(G-1765|GUA|ST_NA|Cluster_NA|2016/01/01:0.0058815008,G-1766|GUA|ST_NA|Cluster_NA|2016/01/01:0.0061537599):0.0058705912):0.0000065826,(H-0434-ALMR|HON|ST_NA|Cluster_NA|2013/01/01:0.0108907794,H-0435-IETP|HON|ST_NA|Cluster_NA|2013/01/01:0.0073808893):0.0179991471):0.0021035898,H-0419-MANH|HON|ST_NA|Cluster_NA|2013/01/01:0.0104941116):0.0031303829,(G-0255|GUA|ST_NA|Cluster_NA|2011/01/01:0.0059968559,G-0297|GUA|ST_NA|Cluster_NA|2011/01/01:0.0095692329):0.0125727444):0.0089236243,H-1408-KLWM|HON|ST_NA|Cluster_NA|2015/01/01:0.0310057927):0.0037673782):0.0000076648,H-0122-MAG|HON|ST_NA|Cluster_NA|2013/01/01:0.0337703204):0.0015054075,(((G-0353|GUA|ST_NA|Cluster_NA|2011/01/01:0.0136978758,G-0704|GUA|ST_NA|Cluster_NA|2012/01/01:0.0166717521):0.0026871453,G-1000|GUA|ST_NA|Cluster_NA|2013/01/01:0.0273601638):0.0012512904,H-0115-DHG|HON|ST_NA|Cluster_NA|2013/01/01:0.0462212318):0.0033504385):0.0012760328,((((((((CEC-22-9210|MEX|ST_2|Cluster_NA|2022/10/05:0.0202382562,H-0796-JFMV|HON|ST_NA|Cluster_NA|2014/01/01:0.0147558728):0.0173972793,(H-0760-TSOL|HON|ST_NA|Cluster_NA|2014/01/01:0.0064536194,H-1297-HEV|HON|ST_NA|Cluster_NA|2015/01/01:0.0025954550):0.0403870855):0.0074451333,(H-0177-MPZR|HON|ST_NA|Cluster_NA|2013/01/01:0.0238407985,H-0269-LSE|HON|ST_NA|Cluster_NA|2013/01/01:0.0393663230):0.0098331067):0.0000071475,H-0059-GSV|HON|ST_NA|Cluster_NA|2013/01/01:0.0120391616):0.0008445140,((E0514-JJA|MEX|ST_1|Cluster_NA|2012/01/01:0.0391472702,H-1142-ALZ|HON|ST_NA|Cluster_NA|2015/01/01:0.0357729591):0.0036110423,(H-0381-JAGL|HON|ST_NA|Cluster_NA|2013/01/01:0.0252772354,H-1483-DML|HON|ST_NA|Cluster_NA|2015/01/01:0.0282601139):0.0050264455):0.0000079603):0.0023981248,(((KEXV01038188|BR|ST_NA|Cluster_NA|2017/01/01:0.0414448951,G-1422|GUA|ST_NA|Cluster_NA|2015/01/01:0.0168935383):0.0128758607,((E5857-LDG|MEX|ST_3|Cluster_NA|2018/01/01:0.0020207364,E5858-JMRH|MEX|ST_3|Cluster_NA|2018/01/01:0.0038827734):0.0244242364,(H-0620-SYO|HON|ST_NA|Cluster_NA|2014/01/01:0.0308136453,H-0919-ABJ|HON|ST_NA|Cluster_NA|2014/01/01:0.0343348607):0.0063757523):0.0021212009):0.0039152358,(G-0234|GUA|ST_NA|Cluster_NA|2011/01/01:0.0328186842,((N-222-SEGV|NIC|ST_NA|Cluster_NA|2014/01/01:0.0214381674,N-239-RLML|NIC|ST_NA|Cluster_NA|2014/01/01:0.0009132636):0.0028565055,N-355-LEBG|NIC|ST_NA|Cluster_NA|2015/01/01:0.0142697784):0.0095818777):0.0172070649):0.0000058998):0.0016195829,((((MG942173|US|ST_NA|Cluster_NA|2011/01/01:0.0083510855,E2952-AMRL|MEX|ST_3|Cluster_NA|2016/01/01:0.0100926325):0.0235742317,H-0570-OAS|HON|ST_NA|Cluster_NA|2014/01/01:0.0245164352):0.0018240706,(H-0162-MLGG|HON|ST_NA|Cluster_NA|2013/01/01:0.0279454279,S-022-FMLG|SAL|ST_NA|Cluster_NA|2011/01/01:0.0296381751):0.0014892287):0.0024414001,(((E3517-JPVR|MEX|ST_3|Cluster_NA|2017/01/01:0.0348589166,H-0332-AJP|HON|ST_NA|Cluster_NA|2013/01/01:0.0208653329):0.0092116042,(H-0429-WYSP|HON|ST_NA|Cluster_NA|2013/01/01:0.0006689510,H-0430-ENMF|HON|ST_NA|Cluster_NA|2013/01/01:0.0057404059):0.0245524156):0.0019287976,(G-1700|GUA|ST_NA|Cluster_NA|2016/01/01:0.0287164945,H-1499-MNL|HON|ST_NA|Cluster_NA|2015/01/01:0.0456977428):0.0076803979):0.0014401648):0.0006611057):0.0000060226,(((((((E2528-TGG|MEX|ST_3|Cluster_NA|2015/01/01:0.0325570474,G-0777|GUA|ST_NA|Cluster_NA|2012/01/01:0.0235299718):0.0068747407,((H-0094-LSCC|HON|ST_NA|Cluster_NA|2013/01/01:0.0000027755,H-0718-LSCC|HON|ST_NA|Cluster_NA|2014/01/01:0.0000027755):0.0322360578,((((H-0523-MAPI|HON|ST_NA|Cluster_NA|2013/01/01:0.0075233262,H-0838-MJC|HON|ST_NA|Cluster_NA|2014/01/01:0.0096490763):0.0011355534,(H-0885-JOR|HON|ST_NA|Cluster_NA|2014/01/01:0.0006756640,H-0886-JB|HON|ST_NA|Cluster_NA|2014/01/01:0.0008157724):0.0104226339):0.0235381055,H-1337-LJT|HON|ST_NA|Cluster_NA|2015/01/01:0.0279305039):0.0050720078,H-0700-RJGA|HON|ST_NA|Cluster_NA|2014/01/01:0.0257086494):0.0006143785):0.0016364366):0.0025457714,(G-1012|GUA|ST_NA|Cluster_NA|2013/01/01:0.0208107251,(H-0421-WYR|HON|ST_NA|Cluster_NA|2013/01/01:0.0345573490,H-1163-NRHE|HON|ST_NA|Cluster_NA|2015/01/01:0.0321380023):0.0034462416):0.0137507912):0.0007566119,(((G-0303|GUA|ST_NA|Cluster_NA|2011/01/01:0.0087840428,G-0824|GUA|ST_NA|Cluster_NA|2012/01/01:0.0082607072):0.0247440342,(((G-0627|GUA|ST_NA|Cluster_NA|2012/01/01:0.0048212390,G-1667|GUA|ST_NA|Cluster_NA|2015/01/01:0.0059484114):0.0197248862,H-0568-LBP|HON|ST_NA|Cluster_NA|2014/01/01:0.0274538145):0.0044263183,G-0938|GUA|ST_NA|Cluster_NA|2013/01/01:0.0174228773):0.0015813190):0.0033450322,(H-0969-VOPL|HON|ST_NA|Cluster_NA|2014/01/01:0.0415787480,H-1100-MAPM|HON|ST_NA|Cluster_NA|2015/01/01:0.0463566388):0.0073032629):0.0010466966):0.0010112701,(((((G-0216|GUA|ST_NA|Cluster_NA|2011/01/01:0.0032384231,(G-0434|GUA|ST_NA|Cluster_NA|2011/01/01:0.0033407617,G-1014|GUA|ST_NA|Cluster_NA|2013/01/01:0.0037299728):0.0029260330):0.0007271606,G-1427|GUA|ST_NA|Cluster_NA|2015/01/01:0.0100180725):0.0021335175,G-1507|GUA|ST_NA|Cluster_NA|2015/01/01:0.0102229149):0.0253117368,H-0744-WSDA|HON|ST_NA|Cluster_NA|2014/01/01:0.0410336205):0.0007402307,(G-1237|GUA|ST_NA|Cluster_NA|2014/01/01:0.0318087500,H-0647-OAM|HON|ST_NA|Cluster_NA|2014/01/01:0.0511090319):0.0041420521):0.0041834315):0.0008675222,(((((((G-0111|GUA|ST_NA|Cluster_NA|2011/01/01:0.0145677027,(G-0685|GUA|ST_NA|Cluster_NA|2012/01/01:0.0085917619,(G-1807-LMS|GUA|ST_NA|Cluster_NA|2016/01/01:0.0000027755,G-1808-VGT|GUA|ST_NA|Cluster_NA|2016/01/01:0.0030854474):0.0117773798):0.0032435504):0.0014299209,G-0646|GUA|ST_NA|Cluster_NA|2012/01/01:0.0071548786):0.0019477653,G-0580|GUA|ST_NA|Cluster_NA|2012/01/01:0.0153621804):0.0030282578,(G-0120|GUA|ST_NA|Cluster_NA|2011/01/01:0.0135424508,G-0631|GUA|ST_NA|Cluster_NA|2012/01/01:0.0129672058):0.0035539462):0.0039797245,(G-0616|GUA|ST_NA|Cluster_NA|2012/01/01:0.0163010661,G-1131|GUA|ST_NA|Cluster_NA|2014/01/01:0.0092290523):0.0047444220):0.0146241711,(H-0471-PAR|HON|ST_NA|Cluster_NA|2013/01/01:0.0241204317,H-0921-JAZ|HON|ST_NA|Cluster_NA|2014/01/01:0.0344726961):0.0028592584):0.0023943240,(((G-0279|GUA|ST_NA|Cluster_NA|2011/01/01:0.0364675901,H-0736-JAGC|HON|ST_NA|Cluster_NA|2014/01/01:0.0331743863):0.0076009648,(G-0684|GUA|ST_NA|Cluster_NA|2012/01/01:0.0248240218,H-1476-RIPG|HON|ST_NA|Cluster_NA|2015/01/01:0.0382583830):0.0105417285):0.0014422827,((G-0718|GUA|ST_NA|Cluster_NA|2012/01/01:0.0234110903,H-1030-MAAG|HON|ST_NA|Cluster_NA|2015/01/01:0.0316972679):0.0024455296,H-0174-EFVA|HON|ST_NA|Cluster_NA|2013/01/01:0.0273490481):0.0036907961):0.0012585616):0.0022860632):0.0000070068,((((E5986-OMLA|MEX|ST_3|Cluster_NA|2018/01/01:0.0297018743,(H-0304-CMBA|HON|ST_NA|Cluster_NA|2013/01/01:0.0041449572,H-0786-NER|HON|ST_NA|Cluster_NA|2014/01/01:0.0047554876):0.0276302089):0.0051821836,H-0601-ASM|HON|ST_NA|Cluster_NA|2014/01/01:0.0309357654):0.0053414852,(((G-0189|GUA|ST_NA|Cluster_NA|2011/01/01:0.0030363688,(G-1618|GUA|ST_NA|Cluster_NA|2015/01/01:0.0025895861,G-1619|GUA|ST_NA|Cluster_NA|2015/01/01:0.0112544108):0.0164490822):0.0098723733,G-1486|GUA|ST_NA|Cluster_NA|2015/01/01:0.0230794969):0.0063779525,((G-1794-AOMS|GUA|ST_NA|Cluster_NA|2016/01/01:0.0171871427,H-0947-GDV|HON|ST_NA|Cluster_NA|2014/01/01:0.0194970983):0.0027501497,N-183-JLOD|NIC|ST_NA|Cluster_NA|2013/01/01:0.0199110436):0.0109577190):0.0000056066):0.0000027755,(G-0118|GUA|ST_NA|Cluster_NA|2011/01/01:0.0104069348,(G-0876|GUA|ST_NA|Cluster_NA|2013/01/01:0.0144006322,(G-1249|GUA|ST_NA|Cluster_NA|2014/01/01:0.0273969633,H-0646-DGFG|HON|ST_NA|Cluster_NA|2014/01/01:0.0343026400):0.0034625355):0.0028248527):0.0029922732):0.0017070641):0.0007412013):0.0012703416):0.0026191602,((KY035262|US|ST_NA|Cluster_NA|2012/01/01:0.0168190962,N-196-MACO|NIC|ST_NA|Cluster_NA|2013/01/01:0.0267023559):0.0073157984,(((((((H-0117-MMVM|HON|ST_NA|Cluster_NA|2013/01/01:0.0011982976,H-0459-LACR|HON|ST_NA|Cluster_NA|2013/01/01:0.0137490860):0.0026219683,H-1387-MAM|HON|ST_NA|Cluster_NA|2015/01/01:0.0110126667):0.0044832968,H-0671-CEO|HON|ST_NA|Cluster_NA|2014/01/01:0.0238890355):0.0025688221,H-0702-FCMF|HON|ST_NA|Cluster_NA|2014/01/01:0.0125390802):0.0002907036,H-0992-MIS|HON|ST_NA|Cluster_NA|2014/01/01:0.0227788159):0.0100630738,(H-0546-DCOG|HON|ST_NA|Cluster_NA|2013/01/01:0.0100487988,H-0732-FSAR|HON|ST_NA|Cluster_NA|2014/01/01:0.0244784905):0.0065101513):0.0068613932,(((H-0422-SICF|HON|ST_NA|Cluster_NA|2013/01/01:0.0252214801,H-0544-RJR|HON|ST_NA|Cluster_NA|2013/01/01:0.0153692273):0.0092724026,H-0509-RTC|HON|ST_NA|Cluster_NA|2013/01/01:0.0323013821):0.0008592396,((H-0696-IDGB|HON|ST_NA|Cluster_NA|2014/01/01:0.0318803697,H-1491-EAR|HON|ST_NA|Cluster_NA|2015/01/01:0.0333320330):0.0079828292,H-1480-EAV|HON|ST_NA|Cluster_NA|2015/01/01:0.0212006609):0.0011533463):0.0025498490):0.0016694201):0.0006396064):0.0000055770):0.0011216727):0.0007825658,(((((((((((((CEC-20-1315|MEX|ST_1|Cluster_NA|2020/08/31:0.0036085905,CEC-21-2414|MEX|ST_1|Cluster_NA|2021/01/19:0.0005182099):0.0056342470,CEC-21-3311|MEX|ST_1|Cluster_NA|2021/04/15:0.0090760476):0.0004927722,((CEC-20-1897|MEX|ST_2|Cluster_NA|2020/10/30:0.0030359083,E7500-BFZ|MEX|ST_1|Cluster_NA|2018/01/01:0.0018951368):0.0041302458,E3364-CGT|MEX|ST_3|Cluster_NA|2017/01/01:0.0018417184):0.0010155181):0.0103982526,((((CEC-20-2196|MEX|ST_1|Cluster_NA|2020/12/04:0.0032514765,(CEC-22-6951|MEX|ST_1|Cluster_NA|2022/03/28:0.0007331201,CEC-22-9568|MEX|ST_1|Cluster_NA|2022/11/11:0.0000027755):0.0000073792):0.0010298632,CEC-22-8068|MEX|ST_2|Cluster_NA|2022/06/24:0.0018666475):0.0043417916,E4802-JAHR|MEX|ST_1|Cluster_NA|2017/01/01:0.0000027755):0.0015129306,CEC-21-3783|MEX|ST_2|Cluster_NA|2021/05/25:0.0187366264):0.0000058672):0.0053978441,(CEC-20-1369|MEX|ST_1|Cluster_NA|2020/09/07:0.0094504023,CEC-22-6558|MEX|ST_2|Cluster_NA|2022/02/22:0.0039710599):0.0001318308):0.0047902098,(CEC-22-7063|MEX|ST_1|Cluster_NA|2022/04/05:0.0051641417,CEC-22-7077|MEX|ST_1|Cluster_NA|2022/04/05:0.0014223612):0.0108979684):0.0059251925,(CEC-21-4549|MEX|ST_1|Cluster_NA|2021/08/12:0.0162164711,(CEC-22-9666|MEX|ST_1|Cluster_NA|2022/11/24:0.0006974377,CEC-22-9831|MEX|ST_1|Cluster_NA|2022/12/09:0.0015638220):0.0090244425):0.0106924891):0.0139345711,((((E3464-JELS|MEX|ST_3|Cluster_NA|2017/01/01:0.0059743631,E3791-LACN|MEX|ST_3|Cluster_NA|2017/01/01:0.0099236941):0.0025679680,(((E3590-ADJ|MEX|ST_3|Cluster_NA|2017/01/01:0.0097107354,E4449-ADRM|MEX|ST_3|Cluster_NA|2017/01/01:0.0000027755):0.0113704655,E6714-LEDR|MEX|ST_3|Cluster_NA|2018/01/01:0.0093704895):0.0033985195,E3661-JMLR|MEX|ST_3|Cluster_NA|2017/01/01:0.0065778179):0.0020672851):0.0005136355,((E4216-MEAE|MEX|ST_3|Cluster_NA|2017/01/01:0.0055542888,E7183-JARA|MEX|ST_3|Cluster_NA|2018/01/01:0.0188364247):0.0134058806,E6516-HEMC|MEX|ST_3|Cluster_NA|2018/01/01:0.0041960271):0.0000065229):0.0037677305,E6512-JGZC|MEX|ST_3|Cluster_NA|2018/01/01:0.0081539986):0.0371644975):0.0039071428,((((((((CEC-20-1785|MEX|ST_1|Cluster_NA|2020/10/21:0.0045844996,(CEC-21-4308|MEX|ST_1|Cluster_NA|2021/07/14:0.0011599298,CEC-22-6759|MEX|ST_2|Cluster_NA|2022/03/11:0.0020596008):0.0046781949):0.0042920119,E5528-MACG|MEX|ST_1|Cluster_NA|2017/01/01:0.0000027755):0.0049204418,E5030-AGPC|MEX|ST_1|Cluster_NA|2017/01/01:0.0046445150):0.0050532521,((CEC-22-7448|MEX|ST_2|Cluster_NA|2022/05/10:0.0082009724,CEC-22-7451|MEX|ST_2|Cluster_NA|2022/05/10:0.0047004238):0.0105771465,E5149-JCPA|MEX|ST_1|Cluster_NA|2017/01/01:0.0142818762):0.0023567676):0.0030339519,CEC-21-3603|MEX|ST_2|Cluster_NA|2021/05/11:0.0105394436):0.0056161893,(CEC-22-8517|MEX|ST_1|Cluster_NA|2022/08/08:0.0104339539,E5147-MADZ|MEX|ST_1|Cluster_NA|2017/01/01:0.0000067020):0.0144395039):0.0045156849,((((CEC-21-3107|MEX|ST_1|Cluster_NA|2021/03/29:0.0035839723,(CEC-21-5726|MEX|ST_1|Cluster_NA|2021/11/29:0.0031647327,CEC-22-6125|MEX|ST_1|Cluster_NA|2022/01/14:0.0033145695):0.0003718293):0.0016385579,CEC-21-5481|MEX|ST_2|Cluster_NA|2021/11/08:0.0015963049):0.0031394084,CEC-22-7112|MEX|ST_1|Cluster_NA|2022/04/07:0.0297501098):0.0053900289,CEC-22-7791|MEX|ST_2|Cluster_NA|2022/06/02:0.0119090762):0.0153384875):0.0042636937,(CEC-22-6611|MEX|ST_1|Cluster_NA|2022/02/25:0.0252970222,E1537-RVM|MEX|ST_3|Cluster_NA|2014/01/01:0.0257300165):0.0034195364):0.0050323014):0.0109475961,(((CEC-21-5803|MEX|ST_1|Cluster_NA|2021/12/03:0.0373225232,G-0586|GUA|ST_NA|Cluster_NA|2012/01/01:0.0253940379):0.0055607227,((KEXV01012259|BR|ST_NA|Cluster_NA|2015/01/01:0.0391997281,H-1324-NZM|HON|ST_NA|Cluster_NA|2015/01/01:0.0424505797):0.0059038335,(H-0301-LYCV|HON|ST_NA|Cluster_NA|2013/01/01:0.0239897762,H-0484-LMC|HON|ST_NA|Cluster_NA|2013/01/01:0.0179394036):0.0329957023):0.0039298757):0.0007470052,((H-0844-CPCR|HON|ST_NA|Cluster_NA|2014/01/01:0.0321364787,H-0952-PJSL|HON|ST_NA|Cluster_NA|2014/01/01:0.0146316443):0.0102534900,H-1444-JSL|HON|ST_NA|Cluster_NA|2015/01/01:0.0306097126):0.0004410792):0.0006468691):0.0050352663,((OP977515|US|ST_NA|Cluster_NA|2012/01/01:0.0400701427,H-0586-MDN|HON|ST_NA|Cluster_NA|2014/01/01:0.0421569202):0.0049504053,((B-002-SJM|BEL|ST_NA|Cluster_NA|2012/01/01:0.0082454978,B-005-CM|BEL|ST_NA|Cluster_NA|2012/01/01:0.0114605177):0.0104877530,(((H-0043-OAMF|HON|ST_NA|Cluster_NA|2013/01/01:0.0059296966,(H-0176-ALZ|HON|ST_NA|Cluster_NA|2013/01/01:0.0237129189,H-0265-CEB|HON|ST_NA|Cluster_NA|2013/01/01:0.0212129772):0.0029412317):0.0052856027,H-0946-RISJ|HON|ST_NA|Cluster_NA|2014/01/01:0.0320393594):0.0054142624,H-0986-RILG|HON|ST_NA|Cluster_NA|2014/01/01:0.0359033495):0.0009499706):0.0010440430):0.0012643381):0.0007452716,(((((((CEC-20-2286|MEX|ST_1|Cluster_NA|2020/12/14:0.0007180831,CEC-22-8206|MEX|ST_2|Cluster_NA|2022/07/04:0.0011158309):0.0136988530,CEC-22-8154|MEX|ST_1|Cluster_NA|2022/06/30:0.0105763752):0.0176635577,H-0701-SYAC|HON|ST_NA|Cluster_NA|2014/01/01:0.0258373649):0.0097884532,(((G-0132|GUA|ST_NA|Cluster_NA|2011/01/01:0.0161828048,G-1582|GUA|ST_NA|Cluster_NA|2015/01/01:0.0183983500):0.0167327626,(H-0539-LAR|HON|ST_NA|Cluster_NA|2013/01/01:0.0103097447,H-0541-LSTO|HON|ST_NA|Cluster_NA|2013/01/01:0.0118934911):0.0227435730):0.0040195756,((((H-0072-IRV|HON|ST_NA|Cluster_NA|2013/01/01:0.0131965418,((H-0841-IJEG|HON|ST_NA|Cluster_NA|2014/01/01:0.0119226387,H-0842-FAMP|HON|ST_NA|Cluster_NA|2014/01/01:0.0013823631):0.0105103805,((H-0990-CON|HON|ST_NA|Cluster_NA|2014/01/01:0.0032648591,H-1013-DBG|HON|ST_NA|Cluster_NA|2015/01/01:0.0000027755):0.0038154281,(H-0999-DHM|HON|ST_NA|Cluster_NA|2014/01/01:0.0055442971,H-1007-ASM|HON|ST_NA|Cluster_NA|2015/01/01:0.0079169108):0.0015177437):0.0023797769):0.0097266817):0.0091813150,(H-0096-JRCP|HON|ST_NA|Cluster_NA|2013/01/01:0.0205726626,H-0121-DYRR|HON|ST_NA|Cluster_NA|2013/01/01:0.0244420734):0.0059140562):0.0021502995,H-1452-DAL|HON|ST_NA|Cluster_NA|2015/01/01:0.0194017488):0.0138769903,H-0173-GJRM|HON|ST_NA|Cluster_NA|2013/01/01:0.0299691845):0.0055617832):0.0021223510):0.0000074276,((H-0178-AAP|HON|ST_NA|Cluster_NA|2013/01/01:0.0343705537,(H-0884-ECC|HON|ST_NA|Cluster_NA|2014/01/01:0.0046577828,H-0887-FNBF|HON|ST_NA|Cluster_NA|2014/01/01:0.0035249309):0.0219184913):0.0008431679,H-0724-GFO|HON|ST_NA|Cluster_NA|2014/01/01:0.0318935042):0.0065772495):0.0014992034,((((((((CEC-21-4485|MEX|ST_1|Cluster_NA|2021/08/06:0.0053657401,(G-0711|GUA|ST_NA|Cluster_NA|2012/01/01:0.0043903760,(G-1255|GUA|ST_NA|Cluster_NA|2014/01/01:0.0031664438,G-1780-LAOH|GUA|ST_NA|Cluster_NA|2016/01/01:0.0072902800):0.0064286965):0.0047399572):0.0044831824,G-1393|GUA|ST_NA|Cluster_NA|2015/01/01:0.0063926562):0.0135584509,(G-0365|GUA|ST_NA|Cluster_NA|2011/01/01:0.0112381169,G-1263|GUA|ST_NA|Cluster_NA|2014/01/01:0.0066784856):0.0033222193):0.0072123046,S-014-JRMS|SAL|ST_NA|Cluster_NA|2011/01/01:0.0274926783):0.0060947403,(KX443083|BR|ST_NA|Cluster_NA|2013/01/01:0.0465626215,(H-0158-GDR|HON|ST_NA|Cluster_NA|2013/01/01:0.0120666878,H-0229-GASP|HON|ST_NA|Cluster_NA|2013/01/01:0.0139970247):0.0245207210):0.0114911358):0.0018697884,(G-0471|GUA|ST_NA|Cluster_NA|2012/01/01:0.0268997120,(H-0767-LACS|HON|ST_NA|Cluster_NA|2014/01/01:0.0104182280,H-0802-OGHR|HON|ST_NA|Cluster_NA|2014/01/01:0.0155480117):0.0206855513):0.0081827043):0.0015347621,((((MH355126|US|ST_NA|Cluster_NA|2014/01/01:0.0211169207,OR736843|US|ST_NA|Cluster_NA|2016/01/01:0.0244486428):0.0078522260,H-1398-EE|HON|ST_NA|Cluster_NA|2015/01/01:0.0181156561):0.0068123443,((G-0329|GUA|ST_NA|Cluster_NA|2011/01/01:0.0048687989,G-1150|GUA|ST_NA|Cluster_NA|2014/01/01:0.0063202398):0.0066060099,(G-0513|GUA|ST_NA|Cluster_NA|2012/01/01:0.0018735637,G-0952|GUA|ST_NA|Cluster_NA|2013/01/01:0.0163508609):0.0082113013):0.0100987560):0.0122107431,(G-0134|GUA|ST_NA|Cluster_NA|2011/01/01:0.0284527343,(G-1365|GUA|ST_NA|Cluster_NA|2014/01/01:0.0382938417,H-0552-ORPH|HON|ST_NA|Cluster_NA|2013/01/01:0.0364404770):0.0041520372):0.0062401566):0.0000077375):0.0000065826,(((G-0188|GUA|ST_NA|Cluster_NA|2011/01/01:0.0135190220,G-0374|GUA|ST_NA|Cluster_NA|2011/01/01:0.0285861451):0.0106510295,G-1691|GUA|ST_NA|Cluster_NA|2016/01/01:0.0228698359):0.0032551241,((((((H-0159-JCF|HON|ST_NA|Cluster_NA|2013/01/01:0.0073383091,H-1024-RIEC|HON|ST_NA|Cluster_NA|2015/01/01:0.0032630013):0.0083127948,(H-0502-AFCL|HON|ST_NA|Cluster_NA|2013/01/01:0.0200555411,H-0982-MJPE|HON|ST_NA|Cluster_NA|2014/01/01:0.0092172905):0.0029910470):0.0039017343,(H-0697-MROM|HON|ST_NA|Cluster_NA|2014/01/01:0.0120591170,(H-0845-JFD|HON|ST_NA|Cluster_NA|2014/01/01:0.0007277485,H-0846-MISO|HON|ST_NA|Cluster_NA|2014/01/01:0.0014639210):0.0140241360):0.0023010292):0.0032486480,H-0852-BMPA|HON|ST_NA|Cluster_NA|2014/01/01:0.0101331755):0.0048473364,(H-0512-MAM|HON|ST_NA|Cluster_NA|2013/01/01:0.0078893185,H-0776-MACM|HON|ST_NA|Cluster_NA|2014/01/01:0.0160408209):0.0059618915):0.0104397461,H-0390-ASG|HON|ST_NA|Cluster_NA|2013/01/01:0.0179690075):0.0015178697):0.0045600186):0.0025473158):0.0004610551,(((((((MG942713|US|ST_NA|Cluster_NA|2013/01/01:0.0275980756,E1400-JSBG|MEX|ST_1|Cluster_NA|2014/01/01:0.0342215186):0.0019513975,(G-1097|GUA|ST_NA|Cluster_NA|2013/01/01:0.0234387715,((H-0380-MLFR|HON|ST_NA|Cluster_NA|2013/01/01:0.0156452598,H-0706-IMA|HON|ST_NA|Cluster_NA|2014/01/01:0.0209885163):0.0063953208,(H-0657-OEGC|HON|ST_NA|Cluster_NA|2014/01/01:0.0046809652,H-0853-RAMB|HON|ST_NA|Cluster_NA|2014/01/01:0.0021133556):0.0242853963):0.0001712494):0.0014674306):0.0014593602,E4084-MAJL|MEX|ST_3|Cluster_NA|2017/01/01:0.0246998912):0.0025304198,G-0582|GUA|ST_NA|Cluster_NA|2012/01/01:0.0219575246):0.0033860403,((H-0705-JJHA|HON|ST_NA|Cluster_NA|2014/01/01:0.0000027755,P-579-JH|PAN|ST_NA|Cluster_NA|2016/01/01:0.0007308529):0.0323406373,(H-0927-JSA|HON|ST_NA|Cluster_NA|2014/01/01:0.0164886362,H-0993-BDD|HON|ST_NA|Cluster_NA|2014/01/01:0.0128615370):0.0091094001):0.0072287253):0.0026637474,H-0548-AJSR|HON|ST_NA|Cluster_NA|2013/01/01:0.0352229508):0.0046479094,(H-0733-JRSF|HON|ST_NA|Cluster_NA|2014/01/01:0.0191538069,H-1502-MLZB|HON|ST_NA|Cluster_NA|2015/01/01:0.0211517067):0.0076907566):0.0024945026):0.0004747633):0.0000065826,((((KEXV01007104|BR|ST_NA|Cluster_NA|2014/01/01:0.0193071776,(KEXV01039145|BR|ST_NA|Cluster_NA|2017/01/01:0.0206045707,KEXV01039334|BR|ST_NA|Cluster_NA|2017/01/01:0.0261633156):0.0194778783):0.0063713759,KEXV01039379|BR|ST_NA|Cluster_NA|2017/01/01:0.0471263560):0.0063720872,((((MF455733|US|ST_NA|Cluster_NA|2015/01/01:0.0200272271,(MF456392|US|ST_NA|Cluster_NA|2011/01/01:0.0051877414,MF456616|US|ST_NA|Cluster_NA|2011/01/01:0.0072101335):0.0164931778):0.0017731685,MF456099|US|ST_NA|Cluster_NA|2011/01/01:0.0237975314):0.0057380089,MF456309|US|ST_NA|Cluster_NA|2011/01/01:0.0225888812):0.0050742190,MF456503|US|ST_NA|Cluster_NA|2013/01/01:0.0115776213):0.0100032476):0.0000065101,(((((KEXV01007143|BR|ST_NA|Cluster_NA|2014/01/01:0.0170226690,KEXV01034948|BR|ST_NA|Cluster_NA|2016/01/01:0.0085796300):0.0111009814,KEXV01035085|BR|ST_NA|Cluster_NA|2017/01/01:0.0089100974):0.0177826662,KEXV01036491|BR|ST_NA|Cluster_NA|2016/01/01:0.0363517805):0.0049155603,(((KEXV01029749|BR|ST_NA|Cluster_NA|2015/01/01:0.0104140994,KEXV01037097|BR|ST_NA|Cluster_NA|2017/01/01:0.0204487877):0.0000061371,KEXV01036906|BR|ST_NA|Cluster_NA|2016/01/01:0.0230762611):0.0022723693,KEXV01045018|BR|ST_NA|Cluster_NA|2017/01/01:0.0135757030):0.0200875502):0.0017496488,(((KEXV01032006|BR|ST_NA|Cluster_NA|2017/01/01:0.0354044171,((KEXV01034256|BR|ST_NA|Cluster_NA|2016/01/01:0.0023111895,KEXV01034324|BR|ST_NA|Cluster_NA|2016/01/01:0.0056627377):0.0178922116,KEXV01036254|BR|ST_NA|Cluster_NA|2017/01/01:0.0387094386):0.0050129441):0.0143114313,MF455816|US|ST_NA|Cluster_NA|2015/01/01:0.0445506970):0.0028504151,MF456868|US|ST_NA|Cluster_NA|2012/01/01:0.0329107276):0.0064736243):0.0027102642):0.0061539530):0.0000075542):0.0057655240,((((((((CEC-22-6946|MEX|ST_1|Cluster_NA|2022/03/25:0.0227967497,H-0730-ASRD|HON|ST_NA|Cluster_NA|2014/01/01:0.0065361527):0.0190809438,H-0046-MYV|HON|ST_NA|Cluster_NA|2013/01/01:0.0107826727):0.0171394874,(E0787-EAMC|MEX|ST_3|Cluster_NA|2013/01/01:0.0181133209,H-0699-IDGH|HON|ST_NA|Cluster_NA|2014/01/01:0.0114482496):0.0098155121):0.0084570788,(((((G-1573|GUA|ST_NA|Cluster_NA|2015/01/01:0.0045250517,G-1575|GUA|ST_NA|Cluster_NA|2015/01/01:0.0041518682):0.0041063868,N-381-MAHC|NIC|ST_NA|Cluster_NA|2016/01/01:0.0075966023):0.0172077799,H-0346-HNLG|HON|ST_NA|Cluster_NA|2013/01/01:0.0187903812):0.0000057519,(H-0118-JSLR|HON|ST_NA|Cluster_NA|2013/01/01:0.0098424481,H-1481-GKP|HON|ST_NA|Cluster_NA|2015/01/01:0.0352378370):0.0033487261):0.0000065826,H-1493-VHR|HON|ST_NA|Cluster_NA|2015/01/01:0.0292867407):0.0007614530):0.0000056413,(((MG943448|US|ST_NA|Cluster_NA|2015/01/01:0.0177881077,((G-0344|GUA|ST_NA|Cluster_NA|2011/01/01:0.0012656949,G-0750|GUA|ST_NA|Cluster_NA|2012/01/01:0.0007135361):0.0071043465,H-0955-KCCP|HON|ST_NA|Cluster_NA|2014/01/01:0.0007196764):0.0117348683):0.0018709244,H-1475-FALA|HON|ST_NA|Cluster_NA|2015/01/01:0.0206026098):0.0031184235,(E5235-CCV|MEX|ST_3|Cluster_NA|2017/01/01:0.0240799110,(G-0314|GUA|ST_NA|Cluster_NA|2011/01/01:0.0199961204,H-0726-NM|HON|ST_NA|Cluster_NA|2014/01/01:0.0192043033):0.0035444711):0.0000065961):0.0036782047):0.0061284545,(((H-0240-VMPR|HON|ST_NA|Cluster_NA|2013/01/01:0.0084156844,H-0535-ZERD|HON|ST_NA|Cluster_NA|2013/01/01:0.0149947882):0.0243345658,H-0598-JLRO|HON|ST_NA|Cluster_NA|2014/01/01:0.0279698600):0.0014025526,H-0433-MR|HON|ST_NA|Cluster_NA|2013/01/01:0.0437704560):0.0028553595):0.0006769900,((((((((((CEC-22-6974|MEX|ST_1|Cluster_NA|2022/03/30:0.0360580271,(G-1034|GUA|ST_NA|Cluster_NA|2013/01/01:0.0080029125,G-1116|GUA|ST_NA|Cluster_NA|2013/01/01:0.0206748398):0.0186499449):0.0072332081,G-1200|GUA|ST_NA|Cluster_NA|2014/01/01:0.0193401614):0.0014661582,((((((OR737099|US|ST_NA|Cluster_NA|2017/01/01:0.0334512864,G-0747|GUA|ST_NA|Cluster_NA|2012/01/01:0.0273234446):0.0061453581,(((E0715-REGO|MEX|ST_3|Cluster_NA|2012/01/01:0.0061492353,(((E3543-HDLE|MEX|ST_3|Cluster_NA|2017/01/01:0.0082271034,(E3544-NVGA|MEX|ST_3|Cluster_NA|2017/01/01:0.0017386076,E3795-MLLH|MEX|ST_3|Cluster_NA|2017/01/01:0.0080786873):0.0065777605):0.0162009397,(G-0292|GUA|ST_NA|Cluster_NA|2011/01/01:0.0046615727,G-0474|GUA|ST_NA|Cluster_NA|2012/01/01:0.0071516289):0.0039849798):0.0023201117,G-1358|GUA|ST_NA|Cluster_NA|2014/01/01:0.0298918756):0.0011494878):0.0035221981,G-1241|GUA|ST_NA|Cluster_NA|2014/01/01:0.0226595670):0.0070580448,((E1464-GPB|MEX|ST_3|Cluster_NA|2014/01/01:0.0060500503,G-1266|GUA|ST_NA|Cluster_NA|2014/01/01:0.0201064655):0.0092009322,(E5193-ECR|MEX|ST_3|Cluster_NA|2017/01/01:0.0177299803,(G-0354|GUA|ST_NA|Cluster_NA|2011/01/01:0.0162760416,G-0450|GUA|ST_NA|Cluster_NA|2011/01/01:0.0077979220):0.0047470255):0.0000077763):0.0033658299):0.0046350250):0.0000078380,(((G-0347|GUA|ST_NA|Cluster_NA|2011/01/01:0.0105187853,((((G-0726|GUA|ST_NA|Cluster_NA|2012/01/01:0.0055999779,G-0727|GUA|ST_NA|Cluster_NA|2012/01/01:0.0007821558):0.0049194875,G-1119|GUA|ST_NA|Cluster_NA|2013/01/01:0.0098533089):0.0007264695,G-1093|GUA|ST_NA|Cluster_NA|2013/01/01:0.0037381652):0.0007971258,(G-1527|GUA|ST_NA|Cluster_NA|2015/01/01:0.0023075167,G-1733|GUA|ST_NA|Cluster_NA|2016/01/01:0.0049012153):0.0007784422):0.0007408793):0.0007645783,((G-1622|GUA|ST_NA|Cluster_NA|2015/01/01:0.0000027755,G-1702|GUA|ST_NA|Cluster_NA|2016/01/01:0.0054955856):0.0030330390,(G-1880-DDS|GUA|ST_NA|Cluster_NA|2016/01/01:0.0048953585,G-1884-AGP|GUA|ST_NA|Cluster_NA|2016/01/01:0.0000027755):0.0058872046):0.0071976298):0.0005801362,(G-0402|GUA|ST_NA|Cluster_NA|2011/01/01:0.0046562325,G-0674|GUA|ST_NA|Cluster_NA|2012/01/01:0.0015547988):0.0029618891):0.0138940806):0.0000027755,(((((E7285-YPT|MEX|ST_3|Cluster_NA|2018/01/01:0.0175579220,G-0993|GUA|ST_NA|Cluster_NA|2013/01/01:0.0201559771):0.0097845613,G-0304|GUA|ST_NA|Cluster_NA|2011/01/01:0.0207134974):0.0045369394,G-0199|GUA|ST_NA|Cluster_NA|2011/01/01:0.0145310555):0.0016719417,G-1325|GUA|ST_NA|Cluster_NA|2014/01/01:0.0099891917):0.0019318883,(G-0647|GUA|ST_NA|Cluster_NA|2012/01/01:0.0209450301,G-0984|GUA|ST_NA|Cluster_NA|2013/01/01:0.0102835489):0.0067643957):0.0041664381):0.0041809673,((G-0193|GUA|ST_NA|Cluster_NA|2011/01/01:0.0166482514,G-0959|GUA|ST_NA|Cluster_NA|2013/01/01:0.0166131876):0.0028565217,(G-0709|GUA|ST_NA|Cluster_NA|2012/01/01:0.0151385645,(G-0910|GUA|ST_NA|Cluster_NA|2013/01/01:0.0079247206,G-1054|GUA|ST_NA|Cluster_NA|2013/01/01:0.0137758263):0.0138067426):0.0022869302):0.0024735020):0.0031413555,(((E1280-AFGC|MEX|ST_3|Cluster_NA|2013/01/01:0.0295329983,G-0508|GUA|ST_NA|Cluster_NA|2012/01/01:0.0278217057):0.0046126435,(G-1167|GUA|ST_NA|Cluster_NA|2014/01/01:0.0031972855,G-1186|GUA|ST_NA|Cluster_NA|2014/01/01:0.0095142957):0.0172160129):0.0035010063,(G-1743|GUA|ST_NA|Cluster_NA|2016/01/01:0.0214388364,N-006-REVP|NIC|ST_NA|Cluster_NA|2011/01/01:0.0061797443):0.0326775378):0.0014273625):0.0023540398):0.0010365682,((G-0657|GUA|ST_NA|Cluster_NA|2012/01/01:0.0291076723,G-1763|GUA|ST_NA|Cluster_NA|2016/01/01:0.0233228833):0.0010748633,(G-0714|GUA|ST_NA|Cluster_NA|2012/01/01:0.0038365509,G-0767|GUA|ST_NA|Cluster_NA|2012/01/01:0.0149291869):0.0078781684):0.0105150457):0.0000065826,((((KEXV01032287|BR|ST_NA|Cluster_NA|2016/01/01:0.0042788180,KEXV01032433|BR|ST_NA|Cluster_NA|2016/01/01:0.0233051015):0.0098120691,KEXV01032549|BR|ST_NA|Cluster_NA|2017/01/01:0.0211117273):0.0084145705,KEXV01035192|BR|ST_NA|Cluster_NA|2017/01/01:0.0251247751):0.0123937040,((MF456476|US|ST_NA|Cluster_NA|2011/01/01:0.0111614221,G-0213|GUA|ST_NA|Cluster_NA|2011/01/01:0.0077825272):0.0031621237,((((G-0569|GUA|ST_NA|Cluster_NA|2012/01/01:0.0045545459,G-0573|GUA|ST_NA|Cluster_NA|2012/01/01:0.0076858012):0.0022032209,G-0687|GUA|ST_NA|Cluster_NA|2012/01/01:0.0123295512):0.0008481000,G-1233|GUA|ST_NA|Cluster_NA|2014/01/01:0.0060893973):0.0021305339,(G-1338|GUA|ST_NA|Cluster_NA|2014/01/01:0.0060765770,G-1340|GUA|ST_NA|Cluster_NA|2014/01/01:0.0035962330):0.0126330596):0.0021730183):0.0139424281):0.0013637825):0.0010363662,G-0241|GUA|ST_NA|Cluster_NA|2011/01/01:0.0321560148):0.0026401283,(G-0528|GUA|ST_NA|Cluster_NA|2012/01/01:0.0284712348,(G-1096|GUA|ST_NA|Cluster_NA|2013/01/01:0.0147100317,G-1718|GUA|ST_NA|Cluster_NA|2016/01/01:0.0178002555):0.0065342528):0.0036949208):0.0072441200,(((MF455859|US|ST_NA|Cluster_NA|2012/01/01:0.0257566399,((H-0050-FAR|HON|ST_NA|Cluster_NA|2013/01/01:0.0166512791,H-0054-CAFS|HON|ST_NA|Cluster_NA|2013/01/01:0.0031870737):0.0217703808,H-0731-JOFF|HON|ST_NA|Cluster_NA|2014/01/01:0.0132809237):0.0187809410):0.0036129885,E5511-SJML|MEX|ST_3|Cluster_NA|2017/01/01:0.0248549381):0.0044772856,MG943463|US|ST_NA|Cluster_NA|2015/01/01:0.0276692704):0.0019675755):0.0018787185,(((((E2826-ACG|MEX|ST_3|Cluster_NA|2016/01/01:0.0237809671,H-0748-JEDP|HON|ST_NA|Cluster_NA|2014/01/01:0.0196783185):0.0043963955,H-1400-GMB|HON|ST_NA|Cluster_NA|2015/01/01:0.0190764048):0.0006681523,(G-0435|GUA|ST_NA|Cluster_NA|2011/01/01:0.0085577432,G-0699|GUA|ST_NA|Cluster_NA|2012/01/01:0.0067284689):0.0194895636):0.0051226532,(((G-0595|GUA|ST_NA|Cluster_NA|2012/01/01:0.0165831891,H-1498-AEDR|HON|ST_NA|Cluster_NA|2015/01/01:0.0204852471):0.0019815694,H-1016-CSVO|HON|ST_NA|Cluster_NA|2015/01/01:0.0274687585):0.0019343365,H-0450-MRM|HON|ST_NA|Cluster_NA|2013/01/01:0.0143397146):0.0044917555):0.0016295936,(((G-0288|GUA|ST_NA|Cluster_NA|2011/01/01:0.0226817477,G-1264|GUA|ST_NA|Cluster_NA|2014/01/01:0.0196108579):0.0022233715,H-0387-DYMC|HON|ST_NA|Cluster_NA|2013/01/01:0.0260371026):0.0016227640,H-0536-LAZG|HON|ST_NA|Cluster_NA|2013/01/01:0.0168865418):0.0019160094):0.0030370248):0.0000065826,(((((((KT998230|GF|ST_NA|Cluster_NA|2011/01/01:0.0333859130,H-0589-FJA|HON|ST_NA|Cluster_NA|2014/01/01:0.0337687762):0.0109830308,G-1206|GUA|ST_NA|Cluster_NA|2014/01/01:0.0289126508):0.0023624489,(E0400-AOG|MEX|ST_3|Cluster_NA|2012/01/01:0.0379235360,(H-1254-CAFC|HON|ST_NA|Cluster_NA|2015/01/01:0.0156695416,N-220-ISVR|NIC|ST_NA|Cluster_NA|2014/01/01:0.0245882000):0.0065150888):0.0057130381):0.0000061001,(G-0703|GUA|ST_NA|Cluster_NA|2012/01/01:0.0299497089,H-0997-MS|HON|ST_NA|Cluster_NA|2014/01/01:0.0353607617):0.0029657201):0.0008375278,((H-0076-SDMS|HON|ST_NA|Cluster_NA|2013/01/01:0.0225517662,H-0634-AYMS|HON|ST_NA|Cluster_NA|2014/01/01:0.0220433736):0.0081613829,(H-0462-AMA|HON|ST_NA|Cluster_NA|2013/01/01:0.0404396451,H-1168-WRH|HON|ST_NA|Cluster_NA|2015/01/01:0.0486708337):0.0012482027):0.0043414960):0.0000065826,H-0164-NARM|HON|ST_NA|Cluster_NA|2013/01/01:0.0173714598):0.0054954360,G-0502|GUA|ST_NA|Cluster_NA|2012/01/01:0.0279526365):0.0034449231):0.0000068621):0.0000064135,((((((KEXV01009045|BR|ST_NA|Cluster_NA|2015/01/01:0.0400559071,OR736802|US|ST_NA|Cluster_NA|2016/01/01:0.0490151573):0.0083932029,(KEXV01045822|BR|ST_NA|Cluster_NA|2017/01/01:0.0450860169,H-1171-OMCM|HON|ST_NA|Cluster_NA|2015/01/01:0.0230106148):0.0129754979):0.0078464652,(H-0348-MCG|HON|ST_NA|Cluster_NA|2013/01/01:0.0227268901,N-069-EDMG|NIC|ST_NA|Cluster_NA|2012/01/01:0.0224636501):0.0133174106):0.0042308204,((((MH354513|US|ST_NA|Cluster_NA|2011/01/01:0.0270424006,((G-0088|GUA|ST_NA|Cluster_NA|2011/01/01:0.0043449715,G-0981|GUA|ST_NA|Cluster_NA|2013/01/01:0.0020387781):0.0326712905,((G-1655|GUA|ST_NA|Cluster_NA|2015/01/01:0.0044004169,H-0961-LASA|HON|ST_NA|Cluster_NA|2014/01/01:0.0007253362):0.0142107584,H-0707-WAGM|HON|ST_NA|Cluster_NA|2014/01/01:0.0160683153):0.0141243770):0.0011632835):0.0000058719,(H-0317-HYAR|HON|ST_NA|Cluster_NA|2013/01/01:0.0239335977,H-0925-YOE|HON|ST_NA|Cluster_NA|2014/01/01:0.0285246643):0.0063184667):0.0025358287,H-0482-SAE|HON|ST_NA|Cluster_NA|2013/01/01:0.0145675495):0.0064199489,H-0475-MARJ|HON|ST_NA|Cluster_NA|2013/01/01:0.0303839096):0.0026560716):0.0012837125,((H-0114-JHA|HON|ST_NA|Cluster_NA|2013/01/01:0.0308813797,H-1450-MLRR|HON|ST_NA|Cluster_NA|2015/01/01:0.0223449427):0.0000067020,(H-0244-NLVO|HON|ST_NA|Cluster_NA|2013/01/01:0.0110529542,H-0606-FJM|HON|ST_NA|Cluster_NA|2014/01/01:0.0157574656):0.0032891052):0.0095073578):0.0003476774,(((((((((MN971690|US|ST_NA|Cluster_NA|2016/01/01:0.0098553938,(((((G-0167|GUA|ST_NA|Cluster_NA|2011/01/01:0.0043082902,((G-0173|GUA|ST_NA|Cluster_NA|2011/01/01:0.0027979251,(((G-0789|GUA|ST_NA|Cluster_NA|2012/01/01:0.0036584382,((G-1372|GUA|ST_NA|Cluster_NA|2015/01/01:0.0040635537,(G-1502|GUA|ST_NA|Cluster_NA|2015/01/01:0.0000027755,G-1703|GUA|ST_NA|Cluster_NA|2016/01/01:0.0028954908):0.0017158056):0.0029433349,(G-1439|GUA|ST_NA|Cluster_NA|2015/01/01:0.0014207215,G-1440|GUA|ST_NA|Cluster_NA|2015/01/01:0.0014859249):0.0044149136):0.0036661933):0.0014819888,G-1201|GUA|ST_NA|Cluster_NA|2014/01/01:0.0065874535):0.0006804975,(G-1208|GUA|ST_NA|Cluster_NA|2014/01/01:0.0057153687,(G-1392|GUA|ST_NA|Cluster_NA|2015/01/01:0.0094258579,G-1574|GUA|ST_NA|Cluster_NA|2015/01/01:0.0039794909):0.0016884939):0.0037613130):0.0022048899):0.0007268643,(G-0855|GUA|ST_NA|Cluster_NA|2013/01/01:0.0007118314,G-0875|GUA|ST_NA|Cluster_NA|2013/01/01:0.0000027755):0.0071861911):0.0014598816):0.0000067052,(G-1222|GUA|ST_NA|Cluster_NA|2014/01/01:0.0021233870,G-1276|GUA|ST_NA|Cluster_NA|2014/01/01:0.0007161814):0.0080289510):0.0018004025,((G-0321|GUA|ST_NA|Cluster_NA|2011/01/01:0.0021605812,G-0904|GUA|ST_NA|Cluster_NA|2013/01/01:0.0051994476):0.0017663050,G-1279|GUA|ST_NA|Cluster_NA|2014/01/01:0.0014728119):0.0021947449):0.0000063054,G-1624|GUA|ST_NA|Cluster_NA|2015/01/01:0.0094739322):0.0105844109,G-0451|GUA|ST_NA|Cluster_NA|2011/01/01:0.0199383453):0.0004659381):0.0023624789,(((G-0181|GUA|ST_NA|Cluster_NA|2011/01/01:0.0060484692,(G-1875-ACH|GUA|ST_NA|Cluster_NA|2016/01/01:0.0010971057,G-1882-JHC|GUA|ST_NA|Cluster_NA|2016/01/01:0.0047361008):0.0088014936):0.0065624809,(G-0923|GUA|ST_NA|Cluster_NA|2013/01/01:0.0071425829,G-0924|GUA|ST_NA|Cluster_NA|2013/01/01:0.0028160082):0.0169705816):0.0030422629,(((((G-0802|GUA|ST_NA|Cluster_NA|2012/01/01:0.0026273521,G-1060|GUA|ST_NA|Cluster_NA|2013/01/01:0.0007745056):0.0010854632,G-1837-ILJC|GUA|ST_NA|Cluster_NA|2016/01/01:0.0027861924):0.0018137576,(G-1783-MM|GUA|ST_NA|Cluster_NA|2016/01/01:0.0024330779,G-1787DGR|GUA|ST_NA|Cluster_NA|2016/01/01:0.0000027755):0.0062900772):0.0031091895,G-1029|GUA|ST_NA|Cluster_NA|2013/01/01:0.0060999814):0.0058597455,((G-0940|GUA|ST_NA|Cluster_NA|2013/01/01:0.0002940928,G-1468|GUA|ST_NA|Cluster_NA|2015/01/01:0.0065017486):0.0010137798,G-0948|GUA|ST_NA|Cluster_NA|2013/01/01:0.0037704397):0.0046633609):0.0077483252):0.0015346462):0.0000027755,((G-0268|GUA|ST_NA|Cluster_NA|2011/01/01:0.0074939890,((G-0625|GUA|ST_NA|Cluster_NA|2012/01/01:0.0007156200,G-0635|GUA|ST_NA|Cluster_NA|2012/01/01:0.0066014139):0.0051435537,((G-0812|GUA|ST_NA|Cluster_NA|2012/01/01:0.0041124583,G-0961|GUA|ST_NA|Cluster_NA|2013/01/01:0.0040086531):0.0071563313,G-1228|GUA|ST_NA|Cluster_NA|2014/01/01:0.0133166188):0.0007015829):0.0016481273):0.0036331713,((G-0460|GUA|ST_NA|Cluster_NA|2011/01/01:0.0140400936,G-1050|GUA|ST_NA|Cluster_NA|2013/01/01:0.0038056216):0.0007431455,(G-0845|GUA|ST_NA|Cluster_NA|2013/01/01:0.0021301297,G-0874|GUA|ST_NA|Cluster_NA|2013/01/01:0.0082536857):0.0026148990):0.0126331119):0.0000065898):0.0028246063,(((G-0263|GUA|ST_NA|Cluster_NA|2011/01/01:0.0107361537,G-1198|GUA|ST_NA|Cluster_NA|2014/01/01:0.0154214239):0.0063427132,G-0565|GUA|ST_NA|Cluster_NA|2012/01/01:0.0108860877):0.0000078887,((G-0656|GUA|ST_NA|Cluster_NA|2012/01/01:0.0014543214,G-1671|GUA|ST_NA|Cluster_NA|2015/01/01:0.0175844254):0.0017995518,(G-0864|GUA|ST_NA|Cluster_NA|2013/01/01:0.0000027755,G-0905|GUA|ST_NA|Cluster_NA|2013/01/01:0.0028750992):0.0138518808):0.0192284269):0.0015931087):0.0000065826,(((((G-0316|GUA|ST_NA|Cluster_NA|2011/01/01:0.0023525341,G-0317|GUA|ST_NA|Cluster_NA|2011/01/01:0.0057521430):0.0036300988,(G-1397|GUA|ST_NA|Cluster_NA|2015/01/01:0.0111057528,G-1526|GUA|ST_NA|Cluster_NA|2015/01/01:0.0216755870):0.0017101266):0.0124498311,(G-0521|GUA|ST_NA|Cluster_NA|2012/01/01:0.0066686468,G-1087|GUA|ST_NA|Cluster_NA|2013/01/01:0.0154434298):0.0051388368):0.0068803911,G-0407|GUA|ST_NA|Cluster_NA|2011/01/01:0.0175286693):0.0026146908,((G-0619|GUA|ST_NA|Cluster_NA|2012/01/01:0.0038801144,(G-1431|GUA|ST_NA|Cluster_NA|2015/01/01:0.0062933667,G-1498|GUA|ST_NA|Cluster_NA|2015/01/01:0.0016620374):0.0080075421):0.0060734030,G-0677|GUA|ST_NA|Cluster_NA|2012/01/01:0.0071041007):0.0081706627):0.0000065826):0.0062514690,((((((((G-0208|GUA|ST_NA|Cluster_NA|2011/01/01:0.0000027755,G-1895-LFMM|GUA|ST_NA|Cluster_NA|2016/01/01:0.0019239828):0.0028611530,G-1804-JJAAS|GUA|ST_NA|Cluster_NA|2016/01/01:0.0038974223):0.0067866436,(G-0261|GUA|ST_NA|Cluster_NA|2011/01/01:0.0000027755,G-1511|GUA|ST_NA|Cluster_NA|2015/01/01:0.0054219366):0.0082417347):0.0002022036,G-1002|GUA|ST_NA|Cluster_NA|2013/01/01:0.0051101426):0.0009263776,G-0805|GUA|ST_NA|Cluster_NA|2012/01/01:0.0020870087):0.0137765081,G-1129|GUA|ST_NA|Cluster_NA|2014/01/01:0.0187625585):0.0031493956,(G-0478|GUA|ST_NA|Cluster_NA|2012/01/01:0.0187507342,(G-0678|GUA|ST_NA|Cluster_NA|2012/01/01:0.0090164593,G-1532|GUA|ST_NA|Cluster_NA|2015/01/01:0.0038476744):0.0041827884):0.0018309425):0.0056690090,(G-1191|GUA|ST_NA|Cluster_NA|2014/01/01:0.0132453181,(G-1416|GUA|ST_NA|Cluster_NA|2015/01/01:0.0087300911,G-1437|GUA|ST_NA|Cluster_NA|2015/01/01:0.0002187194):0.0148061599):0.0050620147):0.0001300742):0.0000027755,((((((E0470-NTI|MEX|ST_3|Cluster_NA|2012/01/01:0.0119887471,G-1080|GUA|ST_NA|Cluster_NA|2013/01/01:0.0152261372):0.0026036192,(G-0131|GUA|ST_NA|Cluster_NA|2011/01/01:0.0126285753,(G-0570|GUA|ST_NA|Cluster_NA|2012/01/01:0.0081028203,(G-0900|GUA|ST_NA|Cluster_NA|2013/01/01:0.0023014003,G-0901|GUA|ST_NA|Cluster_NA|2013/01/01:0.0000065826):0.0103893586):0.0061702365):0.0029515354):0.0008375753,G-0464|GUA|ST_NA|Cluster_NA|2011/01/01:0.0117047974):0.0031973897,(G-0267|GUA|ST_NA|Cluster_NA|2011/01/01:0.0213066904,G-1869-AIMC|GUA|ST_NA|Cluster_NA|2016/01/01:0.0241721397):0.0024626240):0.0007788024,((G-0149|GUA|ST_NA|Cluster_NA|2011/01/01:0.0063732546,(((G-0236|GUA|ST_NA|Cluster_NA|2011/01/01:0.0125491910,G-1748|GUA|ST_NA|Cluster_NA|2016/01/01:0.0133111725):0.0079373889,((G-0246|GUA|ST_NA|Cluster_NA|2011/01/01:0.0007380958,G-0254|GUA|ST_NA|Cluster_NA|2011/01/01:0.0007201463):0.0173364975,(((G-0403|GUA|ST_NA|Cluster_NA|2011/01/01:0.0092000097,(G-1049|GUA|ST_NA|Cluster_NA|2013/01/01:0.0092580965,G-1699|GUA|ST_NA|Cluster_NA|2016/01/01:0.0158187009):0.0021603376):0.0000065898,(((G-1017|GUA|ST_NA|Cluster_NA|2013/01/01:0.0074362414,G-1197|GUA|ST_NA|Cluster_NA|2014/01/01:0.0094985462):0.0013795220,(G-1146|GUA|ST_NA|Cluster_NA|2014/01/01:0.0021644877,G-1148|GUA|ST_NA|Cluster_NA|2014/01/01:0.0000027755):0.0171480626):0.0035047257,G-1189|GUA|ST_NA|Cluster_NA|2014/01/01:0.0149914813):0.0000544490):0.0000027755,G-1188|GUA|ST_NA|Cluster_NA|2014/01/01:0.0022592411):0.0000071814):0.0037354995):0.0000064954,G-0730|GUA|ST_NA|Cluster_NA|2012/01/01:0.0122531595):0.0034123189):0.0035009359,(G-0431|GUA|ST_NA|Cluster_NA|2011/01/01:0.0023819151,G-1559|GUA|ST_NA|Cluster_NA|2015/01/01:0.0073721522):0.0211394811):0.0030631878):0.0049365277,(H-0033-JF|HON|ST_NA|Cluster_NA|2013/01/01:0.0318221226,H-0087-ASP|HON|ST_NA|Cluster_NA|2013/01/01:0.0275466061):0.0012584450):0.0000027755):0.0007821631,(((((G-0350|GUA|ST_NA|Cluster_NA|2011/01/01:0.0101157002,(G-1375|GUA|ST_NA|Cluster_NA|2015/01/01:0.0046002059,G-1376|GUA|ST_NA|Cluster_NA|2015/01/01:0.0001220768):0.0081966799):0.0113921110,(G-0415|GUA|ST_NA|Cluster_NA|2011/01/01:0.0060806347,G-0417|GUA|ST_NA|Cluster_NA|2011/01/01:0.0021751887):0.0158678742):0.0008658785,(G-1086|GUA|ST_NA|Cluster_NA|2013/01/01:0.0228917016,G-1353|GUA|ST_NA|Cluster_NA|2014/01/01:0.0180681595):0.0025128600):0.0008538222,G-1025|GUA|ST_NA|Cluster_NA|2013/01/01:0.0252065161):0.0044972482,((G-0618|GUA|ST_NA|Cluster_NA|2012/01/01:0.0050023659,G-0951|GUA|ST_NA|Cluster_NA|2013/01/01:0.0084749955):0.0084819250,((G-1190|GUA|ST_NA|Cluster_NA|2014/01/01:0.0188428617,G-1684|GUA|ST_NA|Cluster_NA|2016/01/01:0.0124971817):0.0042337252,G-1362|GUA|ST_NA|Cluster_NA|2014/01/01:0.0217388108):0.0060244978):0.0030397531):0.0000027755):0.0067140321,(H-0227-DSM|HON|ST_NA|Cluster_NA|2013/01/01:0.0200331168,H-0418-JRGR|HON|ST_NA|Cluster_NA|2013/01/01:0.0327927169):0.0030126405):0.0028395731):0.0007186564):0.0036111112):0.0044063148,(((((((((((((CEC-21-4051|MEX|ST_1|Cluster_NA|2021/06/21:0.0026373230,(E1747-LMAR|MEX|ST_3|Cluster_NA|2014/01/01:0.0000027755,E2043-PSO|MEX|ST_3|Cluster_NA|2015/01/01:0.0000027755):0.0005886495):0.0095064577,(E4116-MRCC|MEX|ST_3|Cluster_NA|2017/01/01:0.0040719929,E4765-JNG|MEX|ST_3|Cluster_NA|2017/01/01:0.0130320721):0.0055292731):0.0005596682,((E0441-ASC|MEX|ST_3|Cluster_NA|2012/01/01:0.0070678605,((E0619-EHP|MEX|ST_3|Cluster_NA|2012/01/01:0.0021980490,((E1044-NCM|MEX|ST_3|Cluster_NA|2013/01/01:0.0007329153,E1300-MAHH|MEX|ST_3|Cluster_NA|2013/01/01:0.0029085935):0.0044307430,E1137-EPC|MEX|ST_3|Cluster_NA|2013/01/01:0.0006959180):0.0007236531):0.0039092100,E0710-EPM|MEX|ST_3|Cluster_NA|2012/01/01:0.0013486559):0.0014426896):0.0005434661,E0663-JGDB|MEX|ST_3|Cluster_NA|2012/01/01:0.0104925078):0.0039732428):0.0000027755,(E0567-WGSL|MEX|ST_3|Cluster_NA|2012/01/01:0.0234642689,E2613-CRN|MEX|ST_3|Cluster_NA|2015/01/01:0.0138213070):0.0019825805):0.0159920948,(((((E0353-MSV|MEX|ST_3|Cluster_NA|2012/01/01:0.0043700287,E6023-JCT|MEX|ST_3|Cluster_NA|2018/01/01:0.0120116046):0.0015766896,(E0539-PLE|MEX|ST_3|Cluster_NA|2012/01/01:0.0043178447,E1753-AAEG|MEX|ST_3|Cluster_NA|2014/01/01:0.0029579051):0.0085538075):0.0014679123,(E1286-LEA|MEX|ST_3|Cluster_NA|2013/01/01:0.0072032984,(E2266-DRC|MEX|ST_3|Cluster_NA|2015/01/01:0.0016469099,E3778-RRR|MEX|ST_3|Cluster_NA|2017/01/01:0.0048835380):0.0094464803):0.0036589067):0.0000027755,E2439-CGCN|MEX|ST_3|Cluster_NA|2015/01/01:0.0076906808):0.0015265485,(E0373-FBG|MEX|ST_3|Cluster_NA|2012/01/01:0.0066802188,E1267-RBC|MEX|ST_3|Cluster_NA|2013/01/01:0.0071466193):0.0010959967):0.0036764179):0.0034008562,((E0320-AM|MEX|ST_3|Cluster_NA|2012/01/01:0.0042154420,E1545-FVF|MEX|ST_3|Cluster_NA|2014/01/01:0.0126878494):0.0025102551,E0709-CDP|MEX|ST_3|Cluster_NA|2012/01/01:0.0116063045):0.0032862707):0.0009593352,E1048-ESA|MEX|ST_1|Cluster_NA|2013/01/01:0.0134604892):0.0154722752,MF455923|US|ST_NA|Cluster_NA|2011/01/01:0.0208828605):0.0034771036,(((MG942598|US|ST_NA|Cluster_NA|2012/01/01:0.0016140140,MG942774|US|ST_NA|Cluster_NA|2013/01/01:0.0023826149):0.0000027755,((MG942832|US|ST_NA|Cluster_NA|2013/01/01:0.0007880625,(MG943691|US|ST_NA|Cluster_NA|2016/01/01:0.0008185473,MK922746|US|ST_NA|Cluster_NA|2018/01/01:0.0045267529):0.0026739003):0.0008012380,MG943205|US|ST_NA|Cluster_NA|2014/01/01:0.0056748954):0.0000027755):0.0025390255,MG943071|US|ST_NA|Cluster_NA|2014/01/01:0.0047048398):0.0280954693):0.0039485561,((KEXV01009163|BR|ST_NA|Cluster_NA|2015/01/01:0.0351583444,KEXV01040889|BR|ST_NA|Cluster_NA|2016/01/01:0.0269136966):0.0075899770,((((KEXV01016210|BR|ST_NA|Cluster_NA|2015/01/01:0.0337629482,KEXV01046037|BR|ST_NA|Cluster_NA|2017/01/01:0.0466678536):0.0064549904,KEXV01044734|BR|ST_NA|Cluster_NA|2016/01/01:0.0263358555):0.0025436994,(KEXV01044416|BR|ST_NA|Cluster_NA|2016/01/01:0.0097129636,KEXV01045791|BR|ST_NA|Cluster_NA|2017/01/01:0.0395605361):0.0067761408):0.0078633662,KEXV01045092|BR|ST_NA|Cluster_NA|2017/01/01:0.0215808956):0.0057583496):0.0000080519):0.0000065407,(((((KEXV01002770|BR|ST_NA|Cluster_NA|2015/01/01:0.0300153580,(KEXV01034155|BR|ST_NA|Cluster_NA|2017/01/01:0.0253774607,MN509108|BR|ST_NA|Cluster_NA|2014/01/01:0.0266887095):0.0095808860):0.0053369012,(KEXV01032333|BR|ST_NA|Cluster_NA|2016/01/01:0.0391859223,KEXV01041879|BR|ST_NA|Cluster_NA|2017/01/01:0.0477446472):0.0019089364):0.0048401590,(((KEXV01014575|BR|ST_NA|Cluster_NA|2014/01/01:0.0434235734,KEXV01041107|BR|ST_NA|Cluster_NA|2016/01/01:0.0600366051):0.0036477491,(KEXV01015859|BR|ST_NA|Cluster_NA|2015/01/01:0.0137653880,KEXV01032697|BR|ST_NA|Cluster_NA|2017/01/01:0.0568235600):0.0089570185):0.0121776820,(KEXV01038897|BR|ST_NA|Cluster_NA|2016/01/01:0.0187402294,MF456230|US|ST_NA|Cluster_NA|2011/01/01:0.0130020241):0.0068515370):0.0003994013):0.0010042703,((KEXV01034240|BR|ST_NA|Cluster_NA|2016/01/01:0.0152751440,((KEXV01034328|BR|ST_NA|Cluster_NA|2016/01/01:0.0177636657,KEXV01034354|BR|ST_NA|Cluster_NA|2017/01/01:0.0101361150):0.0172975592,KEXV01034330|BR|ST_NA|Cluster_NA|2016/01/01:0.0230540472):0.0037416796):0.0071229566,(KEXV01034424|BR|ST_NA|Cluster_NA|2017/01/01:0.0318338789,KEXV01036266|BR|ST_NA|Cluster_NA|2017/01/01:0.0324258865):0.0069330952):0.0082362078):0.0000070676,((KEXV01015515|BR|ST_NA|Cluster_NA|2015/01/01:0.0210752835,KEXV01043056|BR|ST_NA|Cluster_NA|2016/01/01:0.0425810139):0.0063000641,KEXV01043314|BR|ST_NA|Cluster_NA|2016/01/01:0.0145312666):0.0031817651):0.0008813199):0.0013784268,((((((((((((((KEXV01002444|BR|ST_NA|Cluster_NA|2015/01/01:0.0087111023,KEXV01002517|BR|ST_NA|Cluster_NA|2015/01/01:0.0094415825):0.0233069026,KEXV01045114|BR|ST_NA|Cluster_NA|2017/01/01:0.0326422713):0.0065828315,(((KEXV01011942|BR|ST_NA|Cluster_NA|2015/01/01:0.0388772848,((KEXV01035197|BR|ST_NA|Cluster_NA|2017/01/01:0.0294930335,KEXV01045421|BR|ST_NA|Cluster_NA|2017/01/01:0.0244219518):0.0015207252,KEXV01044871|BR|ST_NA|Cluster_NA|2016/01/01:0.0338960542):0.0020489285):0.0104267354,(((KEXV01035272|BR|ST_NA|Cluster_NA|2017/01/01:0.0190826119,KEXV01045708|BR|ST_NA|Cluster_NA|2017/01/01:0.0220291112):0.0071903232,KEXV01045483|BR|ST_NA|Cluster_NA|2017/01/01:0.0451328193):0.0011497719,(KEXV01035274|BR|ST_NA|Cluster_NA|2017/01/01:0.0397332196,KEXV01045253|BR|ST_NA|Cluster_NA|2017/01/01:0.0230054702):0.0054833505):0.0055334878):0.0017162330,KEXV01045733|BR|ST_NA|Cluster_NA|2017/01/01:0.0412152316):0.0000068744):0.0021430831,(((((((KEXV01033856|BR|ST_NA|Cluster_NA|2016/01/01:0.0272436559,KEXV01034125|BR|ST_NA|Cluster_NA|2017/01/01:0.0305690126):0.0157821267,KEXV01044098|BR|ST_NA|Cluster_NA|2016/01/01:0.0351672180):0.0066540831,KEXV01046778|BR|ST_NA|Cluster_NA|2017/01/01:0.0402580442):0.0024829464,((KEXV01043796|BR|ST_NA|Cluster_NA|2016/01/01:0.0000027755,KEXV01046581|BR|ST_NA|Cluster_NA|2017/01/01:0.0024175325):0.0342059302,(KEXV01044675|BR|ST_NA|Cluster_NA|2016/01/01:0.0290913617,KEXV01046860|BR|ST_NA|Cluster_NA|2017/01/01:0.0217706474):0.0136507610):0.0018009993):0.0140097237,KEXV01037016|BR|ST_NA|Cluster_NA|2016/01/01:0.0145405494):0.0070842058,KEXV01044713|BR|ST_NA|Cluster_NA|2016/01/01:0.0248389514):0.0027340841,(KEXV01035608|BR|ST_NA|Cluster_NA|2017/01/01:0.0090639376,ON423237|BR|ST_NA|Cluster_NA|2013/01/01:0.0139016405):0.0096051068):0.0032089987):0.0010967643,(KEXV01045287|BR|ST_NA|Cluster_NA|2017/01/01:0.0093628614,KEXV01045749|BR|ST_NA|Cluster_NA|2017/01/01:0.0271044928):0.0050749374):0.0037502436,((KEXV01008229|BR|ST_NA|Cluster_NA|2014/01/01:0.0179281346,(KEXV01043115|BR|ST_NA|Cluster_NA|2016/01/01:0.0053350873,KEXV01046106|BR|ST_NA|Cluster_NA|2017/01/01:0.0071540860):0.0139448115):0.0171933567,KEXV01045251|BR|ST_NA|Cluster_NA|2017/01/01:0.0180107659):0.0031799673):0.0038258669,(KEXV01014595|BR|ST_NA|Cluster_NA|2014/01/01:0.0202074220,(KEXV01016259|BR|ST_NA|Cluster_NA|2015/01/01:0.0012290533,KEXV01045824|BR|ST_NA|Cluster_NA|2017/01/01:0.0010074552):0.0295894808):0.0123593454):0.0012238295,(((((((((((((KEXV01002572|BR|ST_NA|Cluster_NA|2015/01/01:0.0412487303,KEXV01033855|BR|ST_NA|Cluster_NA|2016/01/01:0.0138397717):0.0023371581,KEXV01033776|BR|ST_NA|Cluster_NA|2016/01/01:0.0130392567):0.0014180546,KEXV01034006|BR|ST_NA|Cluster_NA|2017/01/01:0.0214982509):0.0054207530,KEXV01045550|BR|ST_NA|Cluster_NA|2017/01/01:0.0313831365):0.0102821405,KEXV01045457|BR|ST_NA|Cluster_NA|2017/01/01:0.0397076169):0.0000068176,KEXV01030921|BR|ST_NA|Cluster_NA|2015/01/01:0.0255402127):0.0046300199,(KEXV01007136|BR|ST_NA|Cluster_NA|2014/01/01:0.0456590739,((KEXV01014512|BR|ST_NA|Cluster_NA|2014/01/01:0.0091172819,KEXV01043852|BR|ST_NA|Cluster_NA|2016/01/01:0.0174345867):0.0000068614,KEXV01043094|BR|ST_NA|Cluster_NA|2016/01/01:0.0314923762):0.0246470941):0.0058047170):0.0014446055,KEXV01043379|BR|ST_NA|Cluster_NA|2016/01/01:0.0276021660):0.0000069855,((((KEXV01032165|BR|ST_NA|Cluster_NA|2016/01/01:0.0388103289,KEXV01032196|BR|ST_NA|Cluster_NA|2016/01/01:0.0375901792):0.0051462603,KEXV01032343|BR|ST_NA|Cluster_NA|2016/01/01:0.0340458872):0.0082815183,KEXV01044844|BR|ST_NA|Cluster_NA|2016/01/01:0.0368516007):0.0021904475,KEXV01042807|BR|ST_NA|Cluster_NA|2017/01/01:0.0234564279):0.0027315239):0.0036314334,KEXV01016314|BR|ST_NA|Cluster_NA|2015/01/01:0.0270780826):0.0007074010,KEXV01037618|BR|ST_NA|Cluster_NA|2016/01/01:0.0157173677):0.0036670852,KEXV01040345|BR|ST_NA|Cluster_NA|2016/01/01:0.0249295072):0.0031675689,(((KEXV01031463|BR|ST_NA|Cluster_NA|2017/01/01:0.0522617135,(KEXV01039701|BR|ST_NA|Cluster_NA|2017/01/01:0.0396036011,KEXV01044447|BR|ST_NA|Cluster_NA|2016/01/01:0.0239006983):0.0037702518):0.0137875562,KEXV01042056|BR|ST_NA|Cluster_NA|2016/01/01:0.0214230221):0.0043620535,((KEXV01034908|BR|ST_NA|Cluster_NA|2016/01/01:0.0224516315,KEXV01044699|BR|ST_NA|Cluster_NA|2016/01/01:0.0182139193):0.0046979758,(KEXV01043196|BR|ST_NA|Cluster_NA|2016/01/01:0.0301341770,KEXV01045793|BR|ST_NA|Cluster_NA|2017/01/01:0.0330078802):0.0038202232):0.0037024372):0.0000027755):0.0000065826):0.0007993758,KEXV01046759|BR|ST_NA|Cluster_NA|2017/01/01:0.0137594005):0.0021323469,((KEXV01015710|BR|ST_NA|Cluster_NA|2015/01/01:0.0234477016,KEXV01043963|BR|ST_NA|Cluster_NA|2016/01/01:0.0438214298):0.0091838079,(KEXV01034102|BR|ST_NA|Cluster_NA|2017/01/01:0.0327646811,KEXV01035615|BR|ST_NA|Cluster_NA|2017/01/01:0.0311952060):0.0074408334):0.0036141050):0.0000065961,((((KEXV01008365|BR|ST_NA|Cluster_NA|2014/01/01:0.0203480683,KEXV01029656|BR|ST_NA|Cluster_NA|2015/01/01:0.0361057537):0.0065191487,(KEXV01034511|BR|ST_NA|Cluster_NA|2016/01/01:0.0240995027,KEXV01035158|BR|ST_NA|Cluster_NA|2017/01/01:0.0223633833):0.0265727107):0.0021722639,(KEXV01034748|BR|ST_NA|Cluster_NA|2016/01/01:0.0602523243,KEXV01044515|BR|ST_NA|Cluster_NA|2016/01/01:0.0316161445):0.0079749292):0.0065024521,(KEXV01035616|BR|ST_NA|Cluster_NA|2017/01/01:0.0173244007,KEXV01037979|BR|ST_NA|Cluster_NA|2017/01/01:0.0243594133):0.0009549601):0.0011827731):0.0011752295,((((((KEXV01006968|BR|ST_NA|Cluster_NA|2014/01/01:0.0299795291,KEXV01033921|BR|ST_NA|Cluster_NA|2016/01/01:0.0264154280):0.0028461652,KEXV01035929|BR|ST_NA|Cluster_NA|2017/01/01:0.0354601053):0.0043641320,KEXV01041497|BR|ST_NA|Cluster_NA|2017/01/01:0.0325278640):0.0020160790,((KEXV01029325|BR|ST_NA|Cluster_NA|2015/01/01:0.0275258855,KEXV01029332|BR|ST_NA|Cluster_NA|2015/01/01:0.0175808716):0.0135609543,((KEXV01045704|BR|ST_NA|Cluster_NA|2017/01/01:0.0306230572,MK115343|US|ST_NA|Cluster_NA|2016/01/01:0.0355052192):0.0036419693,((MG942338|US|ST_NA|Cluster_NA|2012/01/01:0.0000027755,MK330090|US|ST_NA|Cluster_NA|2015/01/01:0.0000027755):0.0038283763,MG943302|US|ST_NA|Cluster_NA|2015/01/01:0.0133590466):0.0260036713):0.0035214356):0.0002011063):0.0000065826,(KEXV01014497|BR|ST_NA|Cluster_NA|2014/01/01:0.0298270130,((KEXV01015738|BR|ST_NA|Cluster_NA|2015/01/01:0.0350712481,KEXV01046255|BR|ST_NA|Cluster_NA|2017/01/01:0.0252156983):0.0000080799,((KEXV01033999|BR|ST_NA|Cluster_NA|2017/01/01:0.0187406596,KEXV01034003|BR|ST_NA|Cluster_NA|2017/01/01:0.0175294524):0.0211377750,KEXV01043462|BR|ST_NA|Cluster_NA|2016/01/01:0.0430267135):0.0000080485):0.0049205372):0.0033025615):0.0015194626,(((((KEXV01009046|BR|ST_NA|Cluster_NA|2015/01/01:0.0000027755,KEXV01009192|BR|ST_NA|Cluster_NA|2015/01/01:0.0000027755):0.0115374960,(KEXV01031426|BR|ST_NA|Cluster_NA|2016/01/01:0.0250898563,(KEXV01031458|BR|ST_NA|Cluster_NA|2017/01/01:0.0189819809,(KEXV01031481|BR|ST_NA|Cluster_NA|2017/01/01:0.0156598818,KY581402|BR|ST_NA|Cluster_NA|2014/01/01:0.0000065826):0.0163321690):0.0093455144):0.0025516902):0.0000636056,KEXV01039434|BR|ST_NA|Cluster_NA|2017/01/01:0.0255898087):0.0051443798,KEXV01035442|BR|ST_NA|Cluster_NA|2017/01/01:0.0237163496):0.0031281167,(KEXV01015645|BR|ST_NA|Cluster_NA|2015/01/01:0.0013016844,KEXV01043529|BR|ST_NA|Cluster_NA|2016/01/01:0.0000027755):0.0196121832):0.0024583997):0.0019210169):0.0038679155,(((KEXV01012238|BR|ST_NA|Cluster_NA|2015/01/01:0.0298593993,(MG942058|US|ST_NA|Cluster_NA|2011/01/01:0.0151823234,MG942915|US|ST_NA|Cluster_NA|2014/01/01:0.0098298160):0.0178569273):0.0033314501,MK330073|US|ST_NA|Cluster_NA|2013/01/01:0.0115411308):0.0011524034,(KEXV01038723|BR|ST_NA|Cluster_NA|2016/01/01:0.0216584154,KEXV01039141|BR|ST_NA|Cluster_NA|2017/01/01:0.0062842947):0.0027966353):0.0024779047):0.0000079146,(KEXV01039811|BR|ST_NA|Cluster_NA|2017/01/01:0.0255625123,MG942524|US|ST_NA|Cluster_NA|2012/01/01:0.0131919485):0.0000075612):0.0020825948):0.0027532048,((((((((((KEXV01008289|BR|ST_NA|Cluster_NA|2014/01/01:0.0000027755,KEXV01039643|BR|ST_NA|Cluster_NA|2017/01/01:0.0022322731):0.0091878109,(KEXV01009066|BR|ST_NA|Cluster_NA|2015/01/01:0.0162258153,(KEXV01039455|BR|ST_NA|Cluster_NA|2017/01/01:0.0010801593,KEXV01039484|BR|ST_NA|Cluster_NA|2017/01/01:0.0083269784):0.0109920546):0.0000056389):0.0000076406,KEXV01039555|BR|ST_NA|Cluster_NA|2017/01/01:0.0170969259):0.0083969908,(((((KEXV01008300|BR|ST_NA|Cluster_NA|2014/01/01:0.0168337511,KEXV01008593|BR|ST_NA|Cluster_NA|2015/01/01:0.0179225380):0.0026675034,(((KEXV01008548|BR|ST_NA|Cluster_NA|2015/01/01:0.0007480340,(KEXV01039625|BR|ST_NA|Cluster_NA|2017/01/01:0.0124579130,KEXV01044170|BR|ST_NA|Cluster_NA|2016/01/01:0.0021815774):0.0009196074):0.0010672052,KEXV01034971|BR|ST_NA|Cluster_NA|2016/01/01:0.0062706836):0.0019238236,((((KEXV01008783|BR|ST_NA|Cluster_NA|2015/01/01:0.0088111451,KEXV01008813|BR|ST_NA|Cluster_NA|2015/01/01:0.0050631785):0.0015914434,KEXV01041982|BR|ST_NA|Cluster_NA|2016/01/01:0.0071690876):0.0017352031,KEXV01043181|BR|ST_NA|Cluster_NA|2016/01/01:0.0070796435):0.0022545891,KEXV01038913|BR|ST_NA|Cluster_NA|2016/01/01:0.0045467986):0.0000027755):0.0051371282):0.0067694762,KEXV01039349|BR|ST_NA|Cluster_NA|2017/01/01:0.0200958539):0.0029305559,KEXV01039089|BR|ST_NA|Cluster_NA|2017/01/01:0.0066508680):0.0059926116,(KEXV01038936|BR|ST_NA|Cluster_NA|2016/01/01:0.0145799795,KEXV01039450|BR|ST_NA|Cluster_NA|2017/01/01:0.0081198301):0.0023704697):0.0000065961):0.0127354190,(KEXV01031424|BR|ST_NA|Cluster_NA|2016/01/01:0.0216163960,KEXV01036840|BR|ST_NA|Cluster_NA|2016/01/01:0.0202420102):0.0095144409):0.0033824371,KJ474627|PA|ST_NA|Cluster_NA|2013/01/01:0.0224800115):0.0021560444,(((KEXV01031453|BR|ST_NA|Cluster_NA|2017/01/01:0.0329066031,KEXV01044749|BR|ST_NA|Cluster_NA|2016/01/01:0.0159170307):0.0032421990,KEXV01043330|BR|ST_NA|Cluster_NA|2016/01/01:0.0295915039):0.0018841128,(KEXV01044483|BR|ST_NA|Cluster_NA|2016/01/01:0.0166706526,KEXV01046786|BR|ST_NA|Cluster_NA|2017/01/01:0.0047879160):0.0239387027):0.0097850253):0.0026644595,(((KEXV01009269|BR|ST_NA|Cluster_NA|2015/01/01:0.0221283211,KEXV01015839|BR|ST_NA|Cluster_NA|2015/01/01:0.0267772827):0.0057543499,KEXV01045533|BR|ST_NA|Cluster_NA|2017/01/01:0.0344370858):0.0021022455,KEXV01029747|BR|ST_NA|Cluster_NA|2015/01/01:0.0271701642):0.0013572479):0.0000061159,KEXV01015122|BR|ST_NA|Cluster_NA|2014/01/01:0.0262290140):0.0014142692,(KEXV01040591|BR|ST_NA|Cluster_NA|2016/01/01:0.0334336525,KY035792|US|ST_NA|Cluster_NA|2011/01/01:0.0178504678):0.0050936519):0.0046389958):0.0015479536):0.0000027755,(KM851135|BR|ST_NA|Cluster_NA|2012/01/01:0.0192732918,MF456954|US|ST_NA|Cluster_NA|2012/01/01:0.0137392773):0.0071292686):0.0000079441,(((((CEC-22-6128|MEX|ST_1|Cluster_NA|2022/01/14:0.0209142061,(E7231-PDJNT|MEX|ST_3|Cluster_NA|2018/01/01:0.0000027755,E7433-LFDM|MEX|ST_3|Cluster_NA|2018/01/01:0.0000027755):0.0114322161):0.0278334846,KEXV01030919|BR|ST_NA|Cluster_NA|2015/01/01:0.0475797098):0.0067376078,(MK580299|US|ST_NA|Cluster_NA|2017/01/01:0.0376277763,((E3730-JDCM|MEX|ST_3|Cluster_NA|2017/01/01:0.0113896700,E7460-UOZA|MEX|ST_3|Cluster_NA|2018/01/01:0.0067268151):0.0096078095,(E6883-ACHL|MEX|ST_3|Cluster_NA|2018/01/01:0.0039984561,E6884-VALC|MEX|ST_3|Cluster_NA|2018/01/01:0.0007003175):0.0177458882):0.0114667752):0.0023027358):0.0033918304,(((KEXV01045945|BR|ST_NA|Cluster_NA|2017/01/01:0.0202834838,KM851179|BR|ST_NA|Cluster_NA|2012/01/01:0.0133639691):0.0165884186,(((((((((((((((((((((((((KY058994|US|ST_NA|Cluster_NA|2013/01/01:0.0009404111,(KY819544|US|ST_NA|Cluster_NA|2013/01/01:0.0000027755,KY819546|US|ST_NA|Cluster_NA|2013/01/01:0.0000027755):0.0009226504):0.0009195495,((((((((((KY819532|US|ST_NA|Cluster_NA|2013/01/01:0.0000027755,((((((KY819537|US|ST_NA|Cluster_NA|2013/01/01:0.0009189168,KY819543|US|ST_NA|Cluster_NA|2013/01/01:0.0009188568):0.0000027755,KY819549|US|ST_NA|Cluster_NA|2013/01/01:0.0000027755):0.0000027755,KY819554|US|ST_NA|Cluster_NA|2013/01/01:0.0000027755):0.0009169898,KY819574|US|ST_NA|Cluster_NA|2013/01/01:0.0055841040):0.0018738643,KY819659|US|ST_NA|Cluster_NA|2013/01/01:0.0009166206):0.0009228340,(KY819634|US|ST_NA|Cluster_NA|2013/01/01:0.0027818109,(KY819639|US|ST_NA|Cluster_NA|2013/01/01:0.0000027755,KY819666|US|ST_NA|Cluster_NA|2013/01/01:0.0000027755):0.0018656654):0.0009246173):0.0000027755):0.0000027755,KY819536|US|ST_NA|Cluster_NA|2013/01/01:0.0000027755):0.0009186545,KY819545|US|ST_NA|Cluster_NA|2013/01/01:0.0018416215):0.0000027755,KY819579|US|ST_NA|Cluster_NA|2013/01/01:0.0009178715):0.0000065826,KY819626|US|ST_NA|Cluster_NA|2013/01/01:0.0027725377):0.0018397679,KY819676|US|ST_NA|Cluster_NA|2013/01/01:0.0037617213):0.0018848910,KY819682|US|ST_NA|Cluster_NA|2013/01/01:0.0009200998):0.0009309817,KY819567|US|ST_NA|Cluster_NA|2013/01/01:0.0000027755):0.0009200679,KY819668|US|ST_NA|Cluster_NA|2013/01/01:0.0037262493):0.0009279629,(KY819588|US|ST_NA|Cluster_NA|2013/01/01:0.0000027755,KY819643|US|ST_NA|Cluster_NA|2013/01/01:0.0037225144):0.0009236703):0.0000027755):0.0000027755,KY819610|US|ST_NA|Cluster_NA|2013/01/01:0.0000027755):0.0000027755,KY819671|US|ST_NA|Cluster_NA|2013/01/01:0.0018538021):0.0000027755,KY819677|US|ST_NA|Cluster_NA|2013/01/01:0.0000027755):0.0009221481,KY819640|US|ST_NA|Cluster_NA|2013/01/01:0.0018486216):0.0000027755,KY819617|US|ST_NA|Cluster_NA|2013/01/01:0.0037110720):0.0000027755,(KY819603|US|ST_NA|Cluster_NA|2013/01/01:0.0000027755,KY819604|US|ST_NA|Cluster_NA|2013/01/01:0.0000027755):0.0009215746):0.0009213554,KY819679|US|ST_NA|Cluster_NA|2013/01/01:0.0018434755):0.0000027755,KY819674|US|ST_NA|Cluster_NA|2013/01/01:0.0018485216):0.0000027755,KY819684|US|ST_NA|Cluster_NA|2013/01/01:0.0009221071):0.0009302395,((KY819548|US|ST_NA|Cluster_NA|2013/01/01:0.0009224574,(KY819558|US|ST_NA|Cluster_NA|2013/01/01:0.0009223791,((((((((((((((KY819561|US|ST_NA|Cluster_NA|2013/01/01:0.0000027755,KY819563|US|ST_NA|Cluster_NA|2013/01/01:0.0009179778):0.0000027755,KY819565|US|ST_NA|Cluster_NA|2013/01/01:0.0000027755):0.0009235902,KY819589|US|ST_NA|Cluster_NA|2013/01/01:0.0009133700):0.0000027755,(KY819642|US|ST_NA|Cluster_NA|2013/01/01:0.0009127767,KY819649|US|ST_NA|Cluster_NA|2013/01/01:0.0009229841):0.0018479355):0.0018541970,KY819616|US|ST_NA|Cluster_NA|2013/01/01:0.0000027755):0.0000027755,KY819664|US|ST_NA|Cluster_NA|2013/01/01:0.0009222342):0.0009220858,(((((KY819566|US|ST_NA|Cluster_NA|2013/01/01:0.0000027755,KY819576|US|ST_NA|Cluster_NA|2013/01/01:0.0000027755):0.0000027755,KY819580|US|ST_NA|Cluster_NA|2013/01/01:0.0018612410):0.0105973318,(KY819593|US|ST_NA|Cluster_NA|2013/01/01:0.0031876765,(KY819612|US|ST_NA|Cluster_NA|2013/01/01:0.0000027755,KY819615|US|ST_NA|Cluster_NA|2013/01/01:0.0000027755):0.0132071301):0.0028309099):0.0016745954,KY819681|US|ST_NA|Cluster_NA|2013/01/01:0.0056460050):0.0019527642,((KY819596|US|ST_NA|Cluster_NA|2013/01/01:0.0009190856,((KY819597|US|ST_NA|Cluster_NA|2013/01/01:0.0009189341,KY819602|US|ST_NA|Cluster_NA|2013/01/01:0.0055746143):0.0000027755,KY819598|US|ST_NA|Cluster_NA|2013/01/01:0.0000027755):0.0000027755):0.0000027755,KY819656|US|ST_NA|Cluster_NA|2013/01/01:0.0009199200):0.0009520353):0.0008900039):0.0000027755,(KY819645|US|ST_NA|Cluster_NA|2013/01/01:0.0056041086,KY819680|US|ST_NA|Cluster_NA|2013/01/01:0.0018416314):0.0018666531):0.0000027755,(KY819657|US|ST_NA|Cluster_NA|2013/01/01:0.0000027755,KY819672|US|ST_NA|Cluster_NA|2013/01/01:0.0000027755):0.0009214659):0.0000027755,(KY819599|US|ST_NA|Cluster_NA|2013/01/01:0.0000027755,KY819601|US|ST_NA|Cluster_NA|2013/01/01:0.0000027755):0.0027863643):0.0009310011,((KY819570|US|ST_NA|Cluster_NA|2013/01/01:0.0000027755,KY819670|US|ST_NA|Cluster_NA|2013/01/01:0.0018437195):0.0009142295,KY819650|US|ST_NA|Cluster_NA|2013/01/01:0.0018689778):0.0009276754):0.0000027755,KY819637|US|ST_NA|Cluster_NA|2013/01/01:0.0000027755):0.0000027755,KY819600|US|ST_NA|Cluster_NA|2013/01/01:0.0009224042):0.0000027755,(KY819621|US|ST_NA|Cluster_NA|2013/01/01:0.0000027755,KY819622|US|ST_NA|Cluster_NA|2013/01/01:0.0000027755):0.0027741111):0.0000027755):0.0000027755):0.0000027755,KY819641|US|ST_NA|Cluster_NA|2013/01/01:0.0000027755):0.0009220254):0.0000027755,(KY819613|US|ST_NA|Cluster_NA|2013/01/01:0.0000027755,KY819614|US|ST_NA|Cluster_NA|2013/01/01:0.0000027755):0.0009216676):0.0000027755,KY819573|US|ST_NA|Cluster_NA|2013/01/01:0.0000027755):0.0000027755,((KY819557|US|ST_NA|Cluster_NA|2013/01/01:0.0018638100,KY819665|US|ST_NA|Cluster_NA|2013/01/01:0.0009207350):0.0009236814,KY819583|US|ST_NA|Cluster_NA|2013/01/01:0.0027805918):0.0009259286):0.0000027755,KY819571|US|ST_NA|Cluster_NA|2013/01/01:0.0000027755):0.0000027755,((((((KY819534|US|ST_NA|Cluster_NA|2013/01/01:0.0000027755,KY819542|US|ST_NA|Cluster_NA|2013/01/01:0.0009175254):0.0000027755,KY819535|US|ST_NA|Cluster_NA|2013/01/01:0.0000027755):0.0018413685,((((KY819559|US|ST_NA|Cluster_NA|2013/01/01:0.0000027755,KY819605|US|ST_NA|Cluster_NA|2013/01/01:0.0009199399):0.0000027755,KY819611|US|ST_NA|Cluster_NA|2013/01/01:0.0009197304):0.0000027755,KY819564|US|ST_NA|Cluster_NA|2013/01/01:0.0000027755):0.0000027755,KY819619|US|ST_NA|Cluster_NA|2013/01/01:0.0009219797):0.0000027755):0.0000027755,KY819633|US|ST_NA|Cluster_NA|2013/01/01:0.0000027755):0.0000027755,KY819586|US|ST_NA|Cluster_NA|2013/01/01:0.0009184263):0.0000027755,KY819584|US|ST_NA|Cluster_NA|2013/01/01:0.0009193572):0.0018456171):0.0000027755,(KY819572|US|ST_NA|Cluster_NA|2013/01/01:0.0009255994,(((KY819652|US|ST_NA|Cluster_NA|2013/01/01:0.0018721920,KY819661|US|ST_NA|Cluster_NA|2013/01/01:0.0028123754):0.0028033117,KY819660|US|ST_NA|Cluster_NA|2013/01/01:0.0000027755):0.0000027755,KY819675|US|ST_NA|Cluster_NA|2013/01/01:0.0000027755):0.0009260593):0.0009218125):0.0000027755,(KY819533|US|ST_NA|Cluster_NA|2013/01/01:0.0000027755,(KY819552|US|ST_NA|Cluster_NA|2013/01/01:0.0000027755,KY819685|US|ST_NA|Cluster_NA|2013/01/01:0.0009212052):0.0000027755):0.0018462961):0.0009079137,KY819555|US|ST_NA|Cluster_NA|2013/01/01:0.0018648900):0.0000027755,((KY819556|US|ST_NA|Cluster_NA|2013/01/01:0.0000027755,KY819562|US|ST_NA|Cluster_NA|2013/01/01:0.0000027755):0.0000027755,KY819560|US|ST_NA|Cluster_NA|2013/01/01:0.0000027755):0.0009376773):0.0000027755,((KY819592|US|ST_NA|Cluster_NA|2013/01/01:0.0000027755,KY819595|US|ST_NA|Cluster_NA|2013/01/01:0.0000027755):0.0009317947,((KY819647|US|ST_NA|Cluster_NA|2013/01/01:0.0000027755,KY819683|US|ST_NA|Cluster_NA|2013/01/01:0.0027715602):0.0009355517,KY819669|US|ST_NA|Cluster_NA|2013/01/01:0.0037369489):0.0009003376):0.0009161977):0.0009378076,KY819644|US|ST_NA|Cluster_NA|2013/01/01:0.0000027755):0.0000027755,KY819631|US|ST_NA|Cluster_NA|2013/01/01:0.0037218647):0.0000027755,KY819620|US|ST_NA|Cluster_NA|2013/01/01:0.0000027755):0.0225781860):0.0044168323,(KU190764|CA|ST_NA|Cluster_NA|2013/01/01:0.0258100199,OR737004|US|ST_NA|Cluster_NA|2015/01/01:0.0795733873):0.0117477640):0.0018852962):0.0012246622,(((((E3059-VMBG|MEX|ST_3|Cluster_NA|2016/01/01:0.0204595178,G-0535|GUA|ST_NA|Cluster_NA|2012/01/01:0.0073914336):0.0079411355,G-1296|GUA|ST_NA|Cluster_NA|2014/01/01:0.0135975527):0.0021571540,((G-0278|GUA|ST_NA|Cluster_NA|2011/01/01:0.0022732650,G-0888|GUA|ST_NA|Cluster_NA|2013/01/01:0.0029687315):0.0018162835,G-1522|GUA|ST_NA|Cluster_NA|2015/01/01:0.0198938656):0.0124513547):0.0044221899,G-1812-MML|GUA|ST_NA|Cluster_NA|2016/01/01:0.0341798829):0.0148743229,(((((E5356-TVM|MEX|ST_3|Cluster_NA|2017/01/01:0.0384959249,H-0249-MCPM|HON|ST_NA|Cluster_NA|2013/01/01:0.0393159728):0.0052539998,(G-0285|GUA|ST_NA|Cluster_NA|2011/01/01:0.0206552260,G-1016|GUA|ST_NA|Cluster_NA|2013/01/01:0.0324712210):0.0089246946):0.0011213411,(((E6053-EIJR|MEX|ST_3|Cluster_NA|2018/01/01:0.0198690174,H-1005-JCF|HON|ST_NA|Cluster_NA|2015/01/01:0.0213920509):0.0042114278,(((G-0543|GUA|ST_NA|Cluster_NA|2012/01/01:0.0021747539,G-0609|GUA|ST_NA|Cluster_NA|2012/01/01:0.0016235543):0.0111676826,G-0838|GUA|ST_NA|Cluster_NA|2012/01/01:0.0100466504):0.0167043649,H-0694-FRV|HON|ST_NA|Cluster_NA|2014/01/01:0.0185168402):0.0131181360):0.0020911360,(((((((G-0191|GUA|ST_NA|Cluster_NA|2011/01/01:0.0019335746,G-0192|GUA|ST_NA|Cluster_NA|2011/01/01:0.0024911531):0.0027795961,(G-1850-RC|GUA|ST_NA|Cluster_NA|2016/01/01:0.0055980792,G-1859-WAMS|GUA|ST_NA|Cluster_NA|2016/01/01:0.0019580956):0.0045276301):0.0009078979,(G-1695|GUA|ST_NA|Cluster_NA|2016/01/01:0.0164393818,(G-1893-AREM|GUA|ST_NA|Cluster_NA|2016/01/01:0.0000027755,G-1894-SMVH|GUA|ST_NA|Cluster_NA|2016/01/01:0.0000027755):0.0257543089):0.0059779549):0.0133272715,(G-0475|GUA|ST_NA|Cluster_NA|2012/01/01:0.0111693840,G-0484|GUA|ST_NA|Cluster_NA|2012/01/01:0.0008274516):0.0209499348):0.0018912950,G-0195|GUA|ST_NA|Cluster_NA|2011/01/01:0.0175403571):0.0019716212,G-1570|GUA|ST_NA|Cluster_NA|2015/01/01:0.0199751723):0.0074575109,G-0291|GUA|ST_NA|Cluster_NA|2011/01/01:0.0218994436):0.0119779393):0.0027368588):0.0000075717,H-0154-JERF|HON|ST_NA|Cluster_NA|2013/01/01:0.0131682562):0.0014622613,(H-0226-MJMP|HON|ST_NA|Cluster_NA|2013/01/01:0.0368062069,H-0830-AIM|HON|ST_NA|Cluster_NA|2014/01/01:0.0371462560):0.0026099701):0.0032018719):0.0098377875):0.0006515642):0.0003704672):0.0003849009):0.0008532002,(((((((((((CEC-19-0083|MEX|ST_2|Cluster_NA|2019/08/21:0.0142426266,(((E1603-AC|MEX|ST_3|Cluster_NA|2014/01/01:0.0029715488,E5434-RGRZ|MEX|ST_3|Cluster_NA|2017/01/01:0.0048344999):0.0010216363,E3051-JRMP|MEX|ST_3|Cluster_NA|2016/01/01:0.0028544826):0.0020673025,E3781-CBV|MEX|ST_3|Cluster_NA|2017/01/01:0.0038326271):0.0231698476):0.0268683557,(KEXV01032301|BR|ST_NA|Cluster_NA|2016/01/01:0.0319826968,KEXV01032759|BR|ST_NA|Cluster_NA|2017/01/01:0.0183669406):0.0208544768):0.0032806754,((CEC-20-2021|MEX|ST_1|Cluster_NA|2020/11/13:0.0096007687,CEC-21-3009|MEX|ST_1|Cluster_NA|2021/03/19:0.0164196428):0.0407570983,(((((((KEXV01002811|BR|ST_NA|Cluster_NA|2015/01/01:0.0278455867,KEXV01012266|BR|ST_NA|Cluster_NA|2015/01/01:0.0290836360):0.0103923799,(KEXV01031427|BR|ST_NA|Cluster_NA|2016/01/01:0.0391981274,KF700950|BR|ST_NA|Cluster_NA|2011/01/01:0.0223384814):0.0022704066):0.0005917859,KEXV01038211|BR|ST_NA|Cluster_NA|2017/01/01:0.0257761529):0.0086310671,KEXV01043938|BR|ST_NA|Cluster_NA|2016/01/01:0.0216688988):0.0002056035,(KEXV01016281|BR|ST_NA|Cluster_NA|2015/01/01:0.0219078861,(KEXV01043353|BR|ST_NA|Cluster_NA|2016/01/01:0.0179641984,KEXV01044038|BR|ST_NA|Cluster_NA|2016/01/01:0.0145948377):0.0279001167):0.0017162634):0.0000075045,(((KEXV01009277|BR|ST_NA|Cluster_NA|2015/01/01:0.0407135913,KEXV01044267|BR|ST_NA|Cluster_NA|2016/01/01:0.0361390126):0.0010218571,(((KEXV01014843|BR|ST_NA|Cluster_NA|2014/01/01:0.0355711555,KEXV01042867|BR|ST_NA|Cluster_NA|2015/01/01:0.0296040685):0.0015734277,KEXV01043099|BR|ST_NA|Cluster_NA|2016/01/01:0.0122485862):0.0027981183,((KEXV01038677|BR|ST_NA|Cluster_NA|2016/01/01:0.0118690343,KEXV01043582|BR|ST_NA|Cluster_NA|2016/01/01:0.0464422280):0.0128704318,KEXV01044657|BR|ST_NA|Cluster_NA|2016/01/01:0.0498260297):0.0016021123):0.0000081493):0.0039570806,((KEXV01034887|BR|ST_NA|Cluster_NA|2016/01/01:0.0271653497,KEXV01046591|BR|ST_NA|Cluster_NA|2017/01/01:0.0257788041):0.0093001512,KEXV01037178|BR|ST_NA|Cluster_NA|2017/01/01:0.0324931705):0.0000058155):0.0024904261):0.0000057901,KEXV01037389|BR|ST_NA|Cluster_NA|2017/01/01:0.0383614916):0.0110735379):0.0018437873):0.0029843880,((((KEXV01002764|BR|ST_NA|Cluster_NA|2015/01/01:0.0000027755,KEXV01034316|BR|ST_NA|Cluster_NA|2016/01/01:0.0018091724):0.0150356520,KF782768|BR|ST_NA|Cluster_NA|2012/01/01:0.0072093479):0.0415704294,((KEXV01037495|BR|ST_NA|Cluster_NA|2016/01/01:0.0282714048,(KEXV01037540|BR|ST_NA|Cluster_NA|2017/01/01:0.0208743246,KEXV01037574|BR|ST_NA|Cluster_NA|2017/01/01:0.0232811731):0.0155685109):0.0035897328,KEXV01037517|BR|ST_NA|Cluster_NA|2016/01/01:0.0347371560):0.0199889911):0.0066806836,KEXV01038089|BR|ST_NA|Cluster_NA|2017/01/01:0.0505634441):0.0111262224):0.0000069385,(KY058677|US|ST_NA|Cluster_NA|2015/01/01:0.0216761199,MF457028|US|ST_NA|Cluster_NA|2015/01/01:0.0273361212):0.0055691755):0.0000060321,(((JX194204|CU|ST_NA|Cluster_NA|2011/01/01:0.0363284958,E2788-JGLH|MEX|ST_1|Cluster_NA|2016/01/01:0.0274739598):0.0000059871,((KU190648|CA|ST_NA|Cluster_NA|2012/01/01:0.0291322961,KU190691|CA|ST_NA|Cluster_NA|2012/01/01:0.0127722134):0.0200409816,MG800424|US|ST_NA|Cluster_NA|2014/01/01:0.0301259627):0.0036836355):0.0031688919,(((KEXV01015472|BR|ST_NA|Cluster_NA|2015/01/01:0.0433634587,(E0973-ACGC|MEX|ST_3|Cluster_NA|2013/01/01:0.0332062715,((E1438-NRS|MEX|ST_3|Cluster_NA|2014/01/01:0.0042431245,E6451-MMOCR|MEX|ST_3|Cluster_NA|2018/01/01:0.0197126204):0.0127585313,(((((E4899-GMR|MEX|ST_3|Cluster_NA|2017/01/01:0.0227253224,(G-1386|GUA|ST_NA|Cluster_NA|2015/01/01:0.0085398825,G-1454|GUA|ST_NA|Cluster_NA|2015/01/01:0.0067819004):0.0060607285):0.0022520830,(G-0332|GUA|ST_NA|Cluster_NA|2011/01/01:0.0006238784,G-0334|GUA|ST_NA|Cluster_NA|2011/01/01:0.0059392389):0.0128719482):0.0025545181,G-0947|GUA|ST_NA|Cluster_NA|2013/01/01:0.0045918552):0.0000065898,G-1088|GUA|ST_NA|Cluster_NA|2013/01/01:0.0147683481):0.0024611550,(G-0682|GUA|ST_NA|Cluster_NA|2012/01/01:0.0182178293,G-1095|GUA|ST_NA|Cluster_NA|2013/01/01:0.0188751161):0.0024463759):0.0076445817):0.0075977724):0.0135247205):0.0037103090,(((MG942725|US|ST_NA|Cluster_NA|2013/01/01:0.0093883511,KY036117|US|ST_NA|Cluster_NA|2012/01/01:0.0077125415):0.0246908108,KY036770|US|ST_NA|Cluster_NA|2012/01/01:0.0213934806):0.0040071446,KY035123|US|ST_NA|Cluster_NA|2011/01/01:0.0175562104):0.0026661582):0.0000077570,(((KY586208|US|ST_NA|Cluster_NA|2012/01/01:0.0007966335,(MG942740|US|ST_NA|Cluster_NA|2013/01/01:0.0007973779,MG943574|US|ST_NA|Cluster_NA|2016/01/01:0.0048401412):0.0000027755):0.0143819689,MG942192|US|ST_NA|Cluster_NA|2011/01/01:0.0269935528):0.0120122346,((((MH354479|US|ST_NA|Cluster_NA|2011/01/01:0.0007109273,MH355274|US|ST_NA|Cluster_NA|2014/01/01:0.0026534537):0.0067458371,MH354567|US|ST_NA|Cluster_NA|2012/01/01:0.0068942190):0.0041656780,MH354771|US|ST_NA|Cluster_NA|2013/01/01:0.0091007746):0.0198758279,E0465-AEG|MEX|ST_3|Cluster_NA|2012/01/01:0.0310856207):0.0035066792):0.0016899082):0.0019652461):0.0034948491):0.0014188890,(((((((((CEC-19-0131|MEX|ST_1|Cluster_NA|2019/08/28:0.0137366478,E5410-AMA|MEX|ST_3|Cluster_NA|2017/01/01:0.0057416253):0.0027323222,(((CEC-19-0704|MEX|ST_1|Cluster_NA|2019/10/30:0.0049865137,(CEC-22-8507|MEX|ST_1|Cluster_NA|2022/08/05:0.0018835739,(CEC-22-9676|MEX|ST_2|Cluster_NA|2022/11/25:0.0000027755,CEC-22-9765|MEX|ST_2|Cluster_NA|2022/12/05:0.0013668757):0.0003361383):0.0053595755):0.0090440935,(((((CEC-19-0954|MEX|ST_1|Cluster_NA|2019/12/03:0.0047704430,CEC-22-6945|MEX|ST_1|Cluster_NA|2022/03/25:0.0062481243):0.0008473623,(CEC-20-1206|MEX|ST_1|Cluster_NA|2020/08/19:0.0039033677,(CEC-21-4835|MEX|ST_1|Cluster_NA|2021/09/13:0.0065319392,CEC-22-9713|MEX|ST_1|Cluster_NA|2022/11/30:0.0063753304):0.0010947805):0.0004617427):0.0012813601,CEC-21-3979|MEX|ST_1|Cluster_NA|2021/06/14:0.0053941960):0.0013586671,(CEC-22-6264|MEX|ST_1|Cluster_NA|2022/01/27:0.0050476059,CEC-22-9869|MEX|ST_1|Cluster_NA|2022/12/14:0.0003212860):0.0051300767):0.0028668179,CEC-22-9529|MEX|ST_1|Cluster_NA|2022/11/08:0.0048116022):0.0050263325):0.0006558463,(((((CEC-21-3860|MEX|ST_1|Cluster_NA|2021/06/02:0.0129462037,CEC-22-6201|MEX|ST_1|Cluster_NA|2022/01/20:0.0090648582):0.0003304283,(E1072-MRP|MEX|ST_1|Cluster_NA|2013/01/01:0.0104222185,(E5350-JGG|MEX|ST_3|Cluster_NA|2017/01/01:0.0063059887,E6819-JCJA|MEX|ST_3|Cluster_NA|2018/01/01:0.0033496356):0.0039953943):0.0031951874):0.0007351746,CEC-22-6880|MEX|ST_1|Cluster_NA|2022/03/22:0.0109607738):0.0000065826,E3448-GAPA|MEX|ST_3|Cluster_NA|2017/01/01:0.0049633188):0.0012210990,E4649-RGA|MEX|ST_1|Cluster_NA|2017/01/01:0.0133682716):0.0016434697):0.0007967726):0.0045207490,(E1660-IAJGM|MEX|ST_1|Cluster_NA|2014/01/01:0.0177068759,E2167-GAMB|MEX|ST_1|Cluster_NA|2015/01/01:0.0144347490):0.0027080295):0.0082820728,((((CEC-21-3083|MEX|ST_1|Cluster_NA|2021/03/24:0.0009819949,(CEC-22-6337|MEX|ST_1|Cluster_NA|2022/02/01:0.0020981878,CEC-22-7556|MEX|ST_1|Cluster_NA|2022/05/17:0.0045115438):0.0012119097):0.0026686383,CEC-22-8643|MEX|ST_1|Cluster_NA|2022/08/17:0.0121924264):0.0026080693,(CEC-22-7686|MEX|ST_1|Cluster_NA|2022/05/26:0.0008559984,CEC-22-7783|MEX|ST_1|Cluster_NA|2022/06/02:0.0000027755):0.0066920068):0.0055483946,CEC-21-3117|MEX|ST_2|Cluster_NA|2021/03/29:0.0215347582):0.0088316386):0.0046723002,((CEC-21-3694|MEX|ST_1|Cluster_NA|2021/05/19:0.0117515724,(((CEC-21-4714|MEX|ST_2|Cluster_NA|2021/08/31:0.0026128438,CEC-22-9413|MEX|ST_1|Cluster_NA|2022/10/25:0.0003051918):0.0088000771,1871-MCV|MEX|ST_1|Cluster_NA|2011/01/01:0.0047806650):0.0028720693,CEC-21-5312|MEX|ST_1|Cluster_NA|2021/10/21:0.0093918514):0.0087252478):0.0096816338,(((KEXV01008893|BR|ST_NA|Cluster_NA|2015/01/01:0.0000027755,(KEXV01008895|BR|ST_NA|Cluster_NA|2015/01/01:0.0031060697,KEXV01009048|BR|ST_NA|Cluster_NA|2015/01/01:0.0011697693):0.0000027755):0.0276821283,(KEXV01042781|BR|ST_NA|Cluster_NA|2016/01/01:0.0064731819,KEXV01042788|BR|ST_NA|Cluster_NA|2016/01/01:0.0071984206):0.0240530981):0.0129623331,E4835-ARMG|MEX|ST_3|Cluster_NA|2017/01/01:0.0193141628):0.0082723462):0.0002434961):0.0064853109,((((((CEC-19-0168|MEX|ST_1|Cluster_NA|2019/09/03:0.0087164689,CEC-19-0775|MEX|ST_2|Cluster_NA|2019/11/08:0.0097671872):0.0016912224,CEC-22-7281|MEX|ST_2|Cluster_NA|2022/04/26:0.0109740696):0.0205156578,(MK330082|US|ST_NA|Cluster_NA|2014/01/01:0.0704865964,E2349-MJCC|MEX|ST_3|Cluster_NA|2015/01/01:0.0292709772):0.0107055539):0.0025097390,CEC-22-9216|MEX|ST_1|Cluster_NA|2022/10/05:0.0193660070):0.0060595101,CEC-21-2914|MEX|ST_2|Cluster_NA|2021/03/09:0.0315980161):0.0047167850,(((((CEC-19-0949|MEX|ST_2|Cluster_NA|2019/12/02:0.0079251569,(CEC-22-6604|MEX|ST_2|Cluster_NA|2022/02/25:0.0104486195,CEC-22-7592|MEX|ST_1|Cluster_NA|2022/05/19:0.0035437305):0.0036300155):0.0087179510,E7167-JEST|MEX|ST_3|Cluster_NA|2018/01/01:0.0069970402):0.0116416587,(E1382-GZG|MEX|ST_1|Cluster_NA|2014/01/01:0.0030565546,E1417-CLEP|MEX|ST_1|Cluster_NA|2014/01/01:0.0022403588):0.0236132190):0.0156008416,(E0038-RAV|MEX|ST_3|Cluster_NA|2011/01/01:0.0000027755,E0041-AZZ|MEX|ST_1|Cluster_NA|2011/01/01:0.0015821099):0.0115761320):0.0053792333,(E1571-AGG|MEX|ST_3|Cluster_NA|2014/01/01:0.0298429468,(((E1738-MAPO|MEX|ST_3|Cluster_NA|2014/01/01:0.0036608923,E2427-NFC|MEX|ST_3|Cluster_NA|2015/01/01:0.0092279072):0.0044431978,E1809-JLMC|MEX|ST_3|Cluster_NA|2014/01/01:0.0000027755):0.0009203158,E3577-UE|MEX|ST_3|Cluster_NA|2017/01/01:0.0041357009):0.0414398136):0.0064821941):0.0011766717):0.0007501470):0.0082576695,(((((KEXV01014556|BR|ST_NA|Cluster_NA|2014/01/01:0.0408401546,KEXV01038645|BR|ST_NA|Cluster_NA|2016/01/01:0.0380968108):0.0017807222,(E2885-MACD|MEX|ST_3|Cluster_NA|2016/01/01:0.0150769697,E4909-CEEL|MEX|ST_3|Cluster_NA|2017/01/01:0.0092629794):0.0155538700):0.0045910947,(KEXV01036243|BR|ST_NA|Cluster_NA|2017/01/01:0.0273558296,(E5925-EMM|MEX|ST_3|Cluster_NA|2018/01/01:0.0167189965,(E6513-GABS|MEX|ST_3|Cluster_NA|2018/01/01:0.0021196482,E7526-MAQP|MEX|ST_3|Cluster_NA|2019/01/01:0.0359715778):0.0056762739):0.0130612602):0.0038550626):0.0000065826,KEXV01039182|BR|ST_NA|Cluster_NA|2017/01/01:0.0165610029):0.0020087705,(MF457088|US|ST_NA|Cluster_NA|2014/01/01:0.0208572303,E1506-JGTP|MEX|ST_3|Cluster_NA|2014/01/01:0.0289854986):0.0030569997):0.0025846280):0.0011702206,(KEXV01042742|BR|ST_NA|Cluster_NA|2016/01/01:0.0208793800,(MF457062|US|ST_NA|Cluster_NA|2012/01/01:0.0263652454,MG942068|US|ST_NA|Cluster_NA|2011/01/01:0.0173002768):0.0030314556):0.0060516386):0.0000066158,MF457366|US|ST_NA|Cluster_NA|2012/01/01:0.0156616623):0.0031960329):0.0000079675,((((((((((((((((CEC-19-0382|MEX|ST_1|Cluster_NA|2019/09/25:0.0123531574,E0314-CABC|MEX|ST_3|Cluster_NA|2012/01/01:0.0015118488):0.0012511004,(E0669-JHA|MEX|ST_3|Cluster_NA|2012/01/01:0.0034121823,E1994-MRL|MEX|ST_3|Cluster_NA|2015/01/01:0.0121492856):0.0042166180):0.0009449091,E1053-RLCC|MEX|ST_3|Cluster_NA|2013/01/01:0.0106687741):0.0034629554,E0361-JFF|MEX|ST_3|Cluster_NA|2012/01/01:0.0155493175):0.0008828094,(E3949-AJL|MEX|ST_3|Cluster_NA|2017/01/01:0.0233247998,E5392-EGR|MEX|ST_3|Cluster_NA|2017/01/01:0.0154051783):0.0024250321):0.0000077895,E0347-SCT|MEX|ST_3|Cluster_NA|2012/01/01:0.0057154918):0.0000071505,(CEC-22-9706|MEX|ST_1|Cluster_NA|2022/11/30:0.0129737478,E1038-CGR|MEX|ST_3|Cluster_NA|2013/01/01:0.0102601248):0.0072128853):0.0095331210,E0784-OIFM|MEX|ST_3|Cluster_NA|2013/01/01:0.0047839812):0.0215716198,CEC-21-3922|MEX|ST_1|Cluster_NA|2021/06/09:0.0390971190):0.0033184070,(((CEC-20-1861|MEX|ST_1|Cluster_NA|2020/10/27:0.0172010656,(CEC-21-3966|MEX|ST_2|Cluster_NA|2021/06/11:0.0169275181,(E1940-AAVL|MEX|ST_2|Cluster_NA|2015/01/01:0.0052915977,E2986-JLMV|MEX|ST_3|Cluster_NA|2016/01/01:0.0077637357):0.0065050467):0.0013841964):0.0022853791,CEC-21-2664|MEX|ST_1|Cluster_NA|2021/02/15:0.0141752355):0.0279621237,KEXV01002772|BR|ST_NA|Cluster_NA|2015/01/01:0.0463730335):0.0019045684):0.0063546353,(MG942702|US|ST_NA|Cluster_NA|2013/01/01:0.0370515825,(G-0371|GUA|ST_NA|Cluster_NA|2011/01/01:0.0077286514,G-0538|GUA|ST_NA|Cluster_NA|2012/01/01:0.0186030149):0.0255955020):0.0024300413):0.0026245971,((((CEC-21-4576|MEX|ST_2|Cluster_NA|2021/08/16:0.0076185185,CEC-21-5365|MEX|ST_2|Cluster_NA|2021/10/27:0.0010886679):0.0507941674,(MG942667|US|ST_NA|Cluster_NA|2013/01/01:0.0173032001,E6389-AMC|MEX|ST_3|Cluster_NA|2018/01/01:0.0277408255):0.0162212945):0.0004848109,((CEC-22-8297|MEX|ST_1|Cluster_NA|2022/07/13:0.0192124699,(E1303-MANA|MEX|ST_1|Cluster_NA|2013/01/01:0.0187281491,E4489-LBZH|MEX|ST_3|Cluster_NA|2017/01/01:0.0062405834):0.0123496254):0.0032336270,(E0990-ALM|MEX|ST_3|Cluster_NA|2013/01/01:0.0081358862,E6030-AEAG|MEX|ST_3|Cluster_NA|2018/01/01:0.0274218973):0.0020760142):0.0158806891):0.0027676126,((KEXV01034159|BR|ST_NA|Cluster_NA|2017/01/01:0.0295368056,E6052-CHM|MEX|ST_3|Cluster_NA|2018/01/01:0.0214307369):0.0030857482,E5039-TCO|MEX|ST_1|Cluster_NA|2017/01/01:0.0404195870):0.0049426871):0.0019755362):0.0007598593,(((KEXV01038845|BR|ST_NA|Cluster_NA|2016/01/01:0.0221875255,E4043-MMG|MEX|ST_3|Cluster_NA|2017/01/01:0.0221528370):0.0039171981,H-0924-NLO|HON|ST_NA|Cluster_NA|2014/01/01:0.0340686957):0.0007536700,((MG942669|US|ST_NA|Cluster_NA|2013/01/01:0.0025223377,(MG943299|US|ST_NA|Cluster_NA|2015/01/01:0.0024454237,(MG943349|US|ST_NA|Cluster_NA|2015/01/01:0.0032763265,(MG943524|US|ST_NA|Cluster_NA|2016/01/01:0.0024233454,MN971733|US|ST_NA|Cluster_NA|2017/01/01:0.0050535354):0.0050525522):0.0024588458):0.0025132116):0.0360642062,(E2900-JCAC|MEX|ST_1|Cluster_NA|2016/01/01:0.0023057524,E5373-FPCM|MEX|ST_1|Cluster_NA|2017/01/01:0.0007740073):0.0321193724):0.0083359682):0.0054789593):0.0020047891,(KEXV01012217|BR|ST_NA|Cluster_NA|2014/01/01:0.0139524115,E5401-RBH|MEX|ST_3|Cluster_NA|2017/01/01:0.0285144086):0.0048580608):0.0012705024,((MG942853|US|ST_NA|Cluster_NA|2013/01/01:0.0221828971,KY036057|US|ST_NA|Cluster_NA|2012/01/01:0.0203500581):0.0034088863,((MG943598|US|ST_NA|Cluster_NA|2016/01/01:0.0222876344,MH354666|US|ST_NA|Cluster_NA|2011/01/01:0.0112376043):0.0128326799,((MH353277|US|ST_NA|Cluster_NA|2011/01/01:0.0206154096,E4208-JAPC|MEX|ST_3|Cluster_NA|2017/01/01:0.0323879094):0.0055534780,G-0832|GUA|ST_NA|Cluster_NA|2012/01/01:0.0302970875):0.0020286206):0.0038835096):0.0000062143):0.0014844773,(((((KEXV01007638|BR|ST_NA|Cluster_NA|2014/01/01:0.0353159299,KEXV01045552|BR|ST_NA|Cluster_NA|2017/01/01:0.0305234875):0.0049627852,(KEXV01014565|BR|ST_NA|Cluster_NA|2014/01/01:0.0247881431,KEXV01032194|BR|ST_NA|Cluster_NA|2016/01/01:0.0408496942):0.0025015544):0.0196556217,(MG942508|US|ST_NA|Cluster_NA|2012/01/01:0.0017219665,(MG942769|US|ST_NA|Cluster_NA|2013/01/01:0.0032325675,KY035596|US|ST_NA|Cluster_NA|2011/01/01:0.0019188469):0.0014895539):0.0286529480):0.0034834876,(KJ474497|PA|ST_NA|Cluster_NA|2012/01/01:0.0000027755,P-140-ACT|PAN|ST_NA|Cluster_NA|2012/01/01:0.0000027755):0.0238921792):0.0047072026,(((KEXV01031325|BR|ST_NA|Cluster_NA|2015/01/01:0.0173708145,KEXV01032262|BR|ST_NA|Cluster_NA|2016/01/01:0.0436534337):0.0097975808,(MF456547|US|ST_NA|Cluster_NA|2014/01/01:0.0404311435,((MF457127|US|ST_NA|Cluster_NA|2013/01/01:0.0355871813,(MG943388|US|ST_NA|Cluster_NA|2015/01/01:0.0140661290,MH789607|US|ST_NA|Cluster_NA|2016/01/01:0.0145372226):0.0054277752):0.0241804748,MG943497|US|ST_NA|Cluster_NA|2016/01/01:0.0316091376):0.0054605439):0.0031912818):0.0000061243,(((KJ598587|US|ST_NA|Cluster_NA|2012/01/01:0.0303973393,MG943354|US|ST_NA|Cluster_NA|2015/01/01:0.0211704426):0.0051820928,MH355117|US|ST_NA|Cluster_NA|2014/01/01:0.0288519912):0.0017624780,(MF456944|US|ST_NA|Cluster_NA|2012/01/01:0.0245623648,(MH353741|US|ST_NA|Cluster_NA|2012/01/01:0.0008702558,MH354543|US|ST_NA|Cluster_NA|2013/01/01:0.0017576955):0.0344301654):0.0079866072):0.0028125798):0.0021393694):0.0007882219):0.0019449856):0.0019064645,((((((CEC-19-0152|MEX|ST_1|Cluster_NA|2019/08/30:0.0093654230,(((((KU190545|CA|ST_NA|Cluster_NA|2011/01/01:0.0043377383,(E3682-RVG|MEX|ST_3|Cluster_NA|2017/01/01:0.0050692274,E6327-AFJJ|MEX|ST_3|Cluster_NA|2018/01/01:0.0066377291):0.0029597204):0.0010097558,E6280-JEHC|MEX|ST_3|Cluster_NA|2018/01/01:0.0044406436):0.0008436616,G-0941|GUA|ST_NA|Cluster_NA|2013/01/01:0.0042941966):0.0024909995,E2933-CASG|MEX|ST_3|Cluster_NA|2016/01/01:0.0048749309):0.0028907228,(E1919-JCPM|MEX|ST_3|Cluster_NA|2015/01/01:0.0000027755,(E4189-JMMO|MEX|ST_3|Cluster_NA|2017/01/01:0.0077671057,((E5526-JARA|MEX|ST_1|Cluster_NA|2017/01/01:0.0044627437,E7362-JAIG|MEX|ST_3|Cluster_NA|2018/01/01:0.0000027755):0.0022272259,E6590-FJMM|MEX|ST_3|Cluster_NA|2018/01/01:0.0048190466):0.0019499899):0.0000027755):0.0104495751):0.0000027755):0.0026409179,(E0458-MAGH|MEX|ST_3|Cluster_NA|2012/01/01:0.0069030670,(E0607-MTCA|MEX|ST_1|Cluster_NA|2012/01/01:0.0108729224,E0616-JRM|MEX|ST_3|Cluster_NA|2012/01/01:0.0006891684):0.0029763174):0.0023530376):0.0216000883,(MF457085|US|ST_NA|Cluster_NA|2012/01/01:0.0317843507,(MH789590|US|ST_NA|Cluster_NA|2016/01/01:0.0170186411,((E3622-JLP|MEX|ST_3|Cluster_NA|2017/01/01:0.0244556298,E4429-CHR|MEX|ST_3|Cluster_NA|2017/01/01:0.0126282779):0.0097186187,(E4976-TBG|MEX|ST_3|Cluster_NA|2017/01/01:0.0040705763,E4977-NAPR|MEX|ST_3|Cluster_NA|2017/01/01:0.0031941207):0.0186311803):0.0136611359):0.0010197290):0.0058200480):0.0076954575,((((KEXV01009167|BR|ST_NA|Cluster_NA|2015/01/01:0.0378691767,KEXV01038989|BR|ST_NA|Cluster_NA|2016/01/01:0.0142873008):0.0111772353,(MH354665|US|ST_NA|Cluster_NA|2011/01/01:0.0133661380,MH355216|US|ST_NA|Cluster_NA|2015/01/01:0.0125906518):0.0151286256):0.0013923542,((KEXV01039690|BR|ST_NA|Cluster_NA|2017/01/01:0.0116297668,KEXV01043535|BR|ST_NA|Cluster_NA|2016/01/01:0.0323821093):0.0032376114,MG942347|US|ST_NA|Cluster_NA|2012/01/01:0.0209542415):0.0000072409):0.0003439361,(KEXV01014879|BR|ST_NA|Cluster_NA|2014/01/01:0.0170515771,((KEXV01031609|BR|ST_NA|Cluster_NA|2016/01/01:0.0194943198,(MN528263|BR|ST_NA|Cluster_NA|2018/01/01:0.0019811747,(MN528304|BR|ST_NA|Cluster_NA|2015/01/01:0.0000027755,MN528445|BR|ST_NA|Cluster_NA|2017/01/01:0.0000027755):0.0080494632):0.0074732783):0.0222607910,OM207102|US|ST_NA|Cluster_NA|2019/01/01:0.0335884699):0.0021655312):0.0101296997):0.0015712984):0.0033353325,((((((((KEXV01006960|BR|ST_NA|Cluster_NA|2014/01/01:0.0128500121,KEXV01035258|BR|ST_NA|Cluster_NA|2017/01/01:0.0351932747):0.0216888646,KEXV01041383|BR|ST_NA|Cluster_NA|2017/01/01:0.0286463863):0.0000080813,(KEXV01015687|BR|ST_NA|Cluster_NA|2015/01/01:0.0399426180,(KEXV01038286|BR|ST_NA|Cluster_NA|2016/01/01:0.0326319244,KEXV01039267|BR|ST_NA|Cluster_NA|2017/01/01:0.0371550205):0.0083603479):0.0057073705):0.0045578000,(KEXV01015268|BR|ST_NA|Cluster_NA|2014/01/01:0.0203758713,KEXV01016049|BR|ST_NA|Cluster_NA|2015/01/01:0.0170844668):0.0074904027):0.0028445761,((((KEXV01007650|BR|ST_NA|Cluster_NA|2014/01/01:0.0000027755,MN528357|BR|ST_NA|Cluster_NA|2018/01/01:0.0000027755):0.0000027755,KY581398|BR|ST_NA|Cluster_NA|2014/01/01:0.0000027755):0.0333855335,KEXV01039849|BR|ST_NA|Cluster_NA|2016/01/01:0.0381066117):0.0038264632,KEXV01035459|BR|ST_NA|Cluster_NA|2017/01/01:0.0354792344):0.0043161956):0.0008987442,(KEXV01032987|BR|ST_NA|Cluster_NA|2016/01/01:0.0273420429,KEXV01033034|BR|ST_NA|Cluster_NA|2016/01/01:0.0153303805):0.0104362419):0.0012550889,(((((((KEXV01009016|BR|ST_NA|Cluster_NA|2015/01/01:0.0515766955,KEXV01029600|BR|ST_NA|Cluster_NA|2015/01/01:0.0445755472):0.0031791604,KEXV01015491|BR|ST_NA|Cluster_NA|2015/01/01:0.0837344514):0.0011887708,KU190616|CA|ST_NA|Cluster_NA|2012/01/01:0.0429694378):0.0087630243,MF456644|US|ST_NA|Cluster_NA|2013/01/01:0.0534574301):0.0070689632,(((KEXV01012308|BR|ST_NA|Cluster_NA|2014/01/01:0.0664305865,(KEXV01035917|BR|ST_NA|Cluster_NA|2017/01/01:0.0424299825,KEXV01037800|BR|ST_NA|Cluster_NA|2016/01/01:0.0548400293):0.0037460712):0.0034169999,(KEXV01033633|BR|ST_NA|Cluster_NA|2016/01/01:0.0414222864,KEXV01038262|BR|ST_NA|Cluster_NA|2016/01/01:0.0438391491):0.0050316083):0.0066572853,((KEXV01014520|BR|ST_NA|Cluster_NA|2014/01/01:0.0573064588,KEXV01042899|BR|ST_NA|Cluster_NA|2016/01/01:0.0325789531):0.0059987874,KEXV01015952|BR|ST_NA|Cluster_NA|2015/01/01:0.0437952329):0.0082586844):0.0008506634):0.0000066659,(KEXV01014850|BR|ST_NA|Cluster_NA|2014/01/01:0.0276448936,KEXV01041127|BR|ST_NA|Cluster_NA|2016/01/01:0.0359164150):0.0081872422):0.0066190303,((KEXV01031389|BR|ST_NA|Cluster_NA|2016/01/01:0.0541111241,KEXV01038415|BR|ST_NA|Cluster_NA|2016/01/01:0.0294452614):0.0066965417,(KEXV01035371|BR|ST_NA|Cluster_NA|2017/01/01:0.0345060740,(KEXV01039405|BR|ST_NA|Cluster_NA|2017/01/01:0.0010650813,KEXV01039487|BR|ST_NA|Cluster_NA|2017/01/01:0.0000027755):0.0363071636):0.0043323872):0.0053699160):0.0033271784):0.0027741211,KEXV01045028|BR|ST_NA|Cluster_NA|2017/01/01:0.0208522965):0.0029913248):0.0015969651,((((((((((((CEC-20-1303|MEX|ST_1|Cluster_NA|2020/08/31:0.0240139945,((CEC-20-2181|MEX|ST_1|Cluster_NA|2020/12/03:0.0026171324,CEC-21-5364|MEX|ST_1|Cluster_NA|2021/10/27:0.0033625599):0.0026601383,(CEC-21-3688|MEX|ST_1|Cluster_NA|2021/05/18:0.0045919473,CEC-22-8063|MEX|ST_1|Cluster_NA|2022/06/27:0.0039738590):0.0041280395):0.0211458831):0.0099393062,(((CEC-21-4941|MEX|ST_2|Cluster_NA|2021/09/23:0.0114879330,E4659-DAAP|MEX|ST_1|Cluster_NA|2017/01/01:0.0113902895):0.0292154970,CEC-22-8365|MEX|ST_1|Cluster_NA|2022/07/19:0.0492478697):0.0026218683,E0526-AMW|MEX|ST_3|Cluster_NA|2012/01/01:0.0250065322):0.0000067958):0.0006148481,CEC-21-3619|MEX|ST_1|Cluster_NA|2021/05/12:0.0326593759):0.0074430500,(MG942668|US|ST_NA|Cluster_NA|2013/01/01:0.0179608874,(MG943651|US|ST_NA|Cluster_NA|2016/01/01:0.0000027755,MN971697|US|ST_NA|Cluster_NA|2016/01/01:0.0000027755):0.0096907638):0.0081961455):0.0023392175,KEXV01031467|BR|ST_NA|Cluster_NA|2017/01/01:0.0210795028):0.0026696864,((KEXV01044159|BR|ST_NA|Cluster_NA|2016/01/01:0.0462219563,KEXV01043397|BR|ST_NA|Cluster_NA|2016/01/01:0.0692653474):0.0172277364,E7393-PBV|MEX|ST_3|Cluster_NA|2018/01/01:0.0296375751):0.0019642470):0.0026293528,MG942315|US|ST_NA|Cluster_NA|2012/01/01:0.0118598448):0.0016482371,(((((KEXV01029722|BR|ST_NA|Cluster_NA|2015/01/01:0.0300605966,KEXV01031687|BR|ST_NA|Cluster_NA|2016/01/01:0.0185860625):0.0017809026,KEXV01035738|BR|ST_NA|Cluster_NA|2016/01/01:0.0330312609):0.0023311051,(KEXV01032612|BR|ST_NA|Cluster_NA|2017/01/01:0.0210968149,KEXV01032643|BR|ST_NA|Cluster_NA|2017/01/01:0.0171410256):0.0079845223):0.0049240535,(KEXV01036976|BR|ST_NA|Cluster_NA|2016/01/01:0.0196736869,((KR066150|BR|ST_NA|Cluster_NA|2012/01/01:0.0063393908,KR066154|BR|ST_NA|Cluster_NA|2012/01/01:0.0102349952):0.0128119176,MW545339|BR|ST_NA|Cluster_NA|2017/01/01:0.0278996021):0.0024696121):0.0016435271):0.0027927881,KEXV01037332|BR|ST_NA|Cluster_NA|2017/01/01:0.0361014515):0.0099233695):0.0022025957,(((((KEXV01012287|BR|ST_NA|Cluster_NA|2014/01/01:0.0056454538,KEXV01039930|BR|ST_NA|Cluster_NA|2016/01/01:0.0107467715):0.0058580693,(KEXV01039924|BR|ST_NA|Cluster_NA|2016/01/01:0.0242634856,KEXV01039955|BR|ST_NA|Cluster_NA|2017/01/01:0.0086393236):0.0052722484):0.0081513731,KEXV01044108|BR|ST_NA|Cluster_NA|2016/01/01:0.0231864603):0.0237758500,((E2820-MGAB|MEX|ST_3|Cluster_NA|2016/01/01:0.0176314568,E3983-FDM|MEX|ST_3|Cluster_NA|2017/01/01:0.0074812027):0.0070278992,E5479-AIM|MEX|ST_3|Cluster_NA|2017/01/01:0.0222428894):0.0160685038):0.0029556215,((((KEXV01037874|BR|ST_NA|Cluster_NA|2016/01/01:0.0255199206,(KJ474342|PA|ST_NA|Cluster_NA|2011/01/01:0.0000027755,P-067-RJ|PAN|ST_NA|Cluster_NA|2011/01/01:0.0000027755):0.0441553762):0.0035025233,MK817402|CU|ST_NA|Cluster_NA|2017/01/01:0.0418248777):0.0064778712,KEXV01046520|BR|ST_NA|Cluster_NA|2017/01/01:0.0178425376):0.0000066069,MK922730|US|ST_NA|Cluster_NA|2018/01/01:0.0098600326):0.0000065826):0.0020543879):0.0000066198,((((((((((CEC-20-1384|MEX|ST_1|Cluster_NA|2020/09/08:0.0063439903,E5134-JLCO|MEX|ST_3|Cluster_NA|2017/01/01:0.0009520155):0.0051626244,(CEC-22-7061|MEX|ST_1|Cluster_NA|2022/04/04:0.0152935659,E5749-RPA|MEX|ST_3|Cluster_NA|2017/01/01:0.0110508904):0.0010495292):0.0149939022,E7253-FAOS|MEX|ST_3|Cluster_NA|2018/01/01:0.0102124178):0.0060272466,(CEC-20-2276|MEX|ST_1|Cluster_NA|2020/12/14:0.0234923629,CEC-22-6044|MEX|ST_2|Cluster_NA|2022/01/10:0.0091983397):0.0158830463):0.0175770935,(MH353933|US|ST_NA|Cluster_NA|2012/01/01:0.0039562013,MH355072|US|ST_NA|Cluster_NA|2014/01/01:0.0095572973):0.0156845678):0.0045974481,KEXV01014612|BR|ST_NA|Cluster_NA|2014/01/01:0.0465058542):0.0000061227,CEC-22-7118|MEX|ST_1|Cluster_NA|2022/04/08:0.0337969643):0.0022267451,(((KEXV01008803|BR|ST_NA|Cluster_NA|2015/01/01:0.0358884898,(KEXV01016017|BR|ST_NA|Cluster_NA|2015/01/01:0.0332118258,(((KEXV01033939|BR|ST_NA|Cluster_NA|2016/01/01:0.0083558006,KEXV01046314|BR|ST_NA|Cluster_NA|2017/01/01:0.0106898086):0.0093282317,ON423254|BR|ST_NA|Cluster_NA|2013/01/01:0.0060889766):0.0000075609,(KEXV01035522|BR|ST_NA|Cluster_NA|2016/01/01:0.0072175456,KEXV01035654|BR|ST_NA|Cluster_NA|2017/01/01:0.0042919809):0.0194402421):0.0183828943):0.0036972140):0.0078511922,((KEXV01036820|BR|ST_NA|Cluster_NA|2016/01/01:0.0143886787,KEXV01038314|BR|ST_NA|Cluster_NA|2016/01/01:0.0265620502):0.0092456199,MG942877|US|ST_NA|Cluster_NA|2013/01/01:0.0284832800):0.0053983060):0.0024811023,(MG943274|US|ST_NA|Cluster_NA|2015/01/01:0.0148238017,MH353201|US|ST_NA|Cluster_NA|2014/01/01:0.0156820154):0.0013327448):0.0000042733):0.0018036062,((((((((CEC-21-4411|MEX|ST_1|Cluster_NA|2021/07/22:0.0244347421,CEC-22-8478|MEX|ST_2|Cluster_NA|2022/08/04:0.0192385690):0.0136002071,CEC-22-8842|MEX|ST_2|Cluster_NA|2022/08/31:0.0367990984):0.0029509307,E0734-BTGM|MEX|ST_1|Cluster_NA|2012/01/01:0.0244419067):0.0048198707,(CEC-22-7197|MEX|ST_1|Cluster_NA|2022/04/19:0.0026743518,E7044-LAPE|MEX|ST_3|Cluster_NA|2018/01/01:0.0167955447):0.0264267538):0.0006657432,CEC-22-9748|MEX|ST_2|Cluster_NA|2022/12/05:0.0452482698):0.0000073255,E7048-GHJP|MEX|ST_3|Cluster_NA|2018/01/01:0.0228517961):0.0107063840,KEXV01043704|BR|ST_NA|Cluster_NA|2016/01/01:0.0244649253):0.0000075619,KY037682|US|ST_NA|Cluster_NA|2012/01/01:0.0135140050):0.0005171198):0.0006312087,(((((CEC-20-1889|MEX|ST_1|Cluster_NA|2020/10/29:0.0051688356,CEC-21-3470|MEX|ST_1|Cluster_NA|2021/04/28:0.0040310817):0.0179896909,CEC-22-6741|MEX|ST_1|Cluster_NA|2022/03/10:0.0385728809):0.0037381994,(E1937-JGCM|MEX|ST_3|Cluster_NA|2015/01/01:0.0290456666,E4448-AJGC|MEX|ST_3|Cluster_NA|2017/01/01:0.0258254723):0.0045831594):0.0094070444,(CEC-21-3293|MEX|ST_1|Cluster_NA|2021/04/13:0.0259008485,(E0058-FRCM|MEX|ST_1|Cluster_NA|2011/01/01:0.0086224989,(E1098-ALR|MEX|ST_3|Cluster_NA|2013/01/01:0.0086009703,E4712-IPG|MEX|ST_1|Cluster_NA|2017/01/01:0.0065006664):0.0034856445):0.0003037675):0.0194914970):0.0130386904,(KEXV01033172|BR|ST_NA|Cluster_NA|2017/01/01:0.0270578820,(KEXV01033193|BR|ST_NA|Cluster_NA|2017/01/01:0.0314690807,MF456971|US|ST_NA|Cluster_NA|2012/01/01:0.0388275018):0.0036724723):0.0027755402):0.0023948911):0.0013153854):0.0008169349,(((KEXV01038724|BR|ST_NA|Cluster_NA|2016/01/01:0.0382217369,KEXV01039567|BR|ST_NA|Cluster_NA|2017/01/01:0.0086148108):0.0043070476,KEXV01039548|BR|ST_NA|Cluster_NA|2017/01/01:0.0209037117):0.0240480237,(E5195-GFP|MEX|ST_3|Cluster_NA|2017/01/01:0.0494780329,(E5218-GHS|MEX|ST_3|Cluster_NA|2017/01/01:0.0235007044,(E5523-CANG|MEX|ST_1|Cluster_NA|2017/01/01:0.0205541156,E7316-SYGM|MEX|ST_3|Cluster_NA|2018/01/01:0.0140025658):0.0139678698):0.0157882722):0.0067326085):0.0003031444):0.0000068375,((((((((((((((((((CEC-21-2353|MEX|ST_1|Cluster_NA|2021/01/12:0.0009303201,CEC-21-3473|MEX|ST_2|Cluster_NA|2021/04/28:0.0008612276):0.0164036167,E6742-JN|MEX|ST_3|Cluster_NA|2018/01/01:0.0140633943):0.0048986196,E5224-GDM|MEX|ST_3|Cluster_NA|2017/01/01:0.0232012796):0.0054955168,E3223-JEST|MEX|ST_3|Cluster_NA|2017/01/01:0.0201309929):0.0150349749,(KEXV01038037|BR|ST_NA|Cluster_NA|2017/01/01:0.0329272091,(MF457193|US|ST_NA|Cluster_NA|2013/01/01:0.0065689167,MG943328|US|ST_NA|Cluster_NA|2015/01/01:0.0040786369):0.0223251601):0.0023252066):0.0029600083,(((((KEXV01015206|BR|ST_NA|Cluster_NA|2014/01/01:0.0441603997,(KEXV01037467|BR|ST_NA|Cluster_NA|2016/01/01:0.0162268272,KEXV01037498|BR|ST_NA|Cluster_NA|2016/01/01:0.0270770534):0.0065860016):0.0062553038,KEXV01037558|BR|ST_NA|Cluster_NA|2017/01/01:0.0318370950):0.0000060162,KF701027|BR|ST_NA|Cluster_NA|2012/01/01:0.0147178272):0.0016208174,KEXV01029820|BR|ST_NA|Cluster_NA|2015/01/01:0.0165392857):0.0030968208,KEXV01031607|BR|ST_NA|Cluster_NA|2016/01/01:0.0261494132):0.0251959945):0.0023528612,(KEXV01014640|BR|ST_NA|Cluster_NA|2014/01/01:0.0117499747,KEXV01031880|BR|ST_NA|Cluster_NA|2017/01/01:0.0343788450):0.0070705224):0.0004647874,(((KEXV01014544|BR|ST_NA|Cluster_NA|2014/01/01:0.0423158806,KEXV01015557|BR|ST_NA|Cluster_NA|2015/01/01:0.0476664291):0.0167984462,(KEXV01033206|BR|ST_NA|Cluster_NA|2017/01/01:0.0461196559,KEXV01033771|BR|ST_NA|Cluster_NA|2016/01/01:0.0511697261):0.0040920922):0.0000069817,(((KEXV01029257|BR|ST_NA|Cluster_NA|2015/01/01:0.0108908470,KEXV01031797|BR|ST_NA|Cluster_NA|2017/01/01:0.0441142852):0.0147640992,(KEXV01039917|BR|ST_NA|Cluster_NA|2016/01/01:0.0191571179,KEXV01040003|BR|ST_NA|Cluster_NA|2017/01/01:0.0242408626):0.0225292561):0.0063855117,(KEXV01035795|BR|ST_NA|Cluster_NA|2016/01/01:0.0391248841,(KEXV01037627|BR|ST_NA|Cluster_NA|2016/01/01:0.0412281602,KEXV01043077|BR|ST_NA|Cluster_NA|2016/01/01:0.0618117108):0.0160593524):0.0020368163):0.0013523130):0.0024217455):0.0022350901,(KEXV01031558|BR|ST_NA|Cluster_NA|2016/01/01:0.0226407845,(KEXV01038859|BR|ST_NA|Cluster_NA|2016/01/01:0.0274221175,KEXV01041869|BR|ST_NA|Cluster_NA|2017/01/01:0.0316096528):0.0057838819):0.0035072976):0.0000058141,(KEXV01033527|BR|ST_NA|Cluster_NA|2016/01/01:0.0190629743,KEXV01035851|BR|ST_NA|Cluster_NA|2017/01/01:0.0198422091):0.0032685122):0.0000065278,(((((((KEXV01002833|BR|ST_NA|Cluster_NA|2015/01/01:0.0430760429,KEXV01035065|BR|ST_NA|Cluster_NA|2017/01/01:0.0208387352):0.0084903387,(KEXV01014425|BR|ST_NA|Cluster_NA|2014/01/01:0.0234755268,KEXV01044333|BR|ST_NA|Cluster_NA|2016/01/01:0.0236558487):0.0021527199):0.0007220476,(KEXV01035701|BR|ST_NA|Cluster_NA|2017/01/01:0.0209554328,KEXV01046361|BR|ST_NA|Cluster_NA|2017/01/01:0.0356448195):0.0000075835):0.0078140762,((KEXV01014602|BR|ST_NA|Cluster_NA|2014/01/01:0.0151921963,(KEXV01045816|BR|ST_NA|Cluster_NA|2017/01/01:0.0203552116,KEXV01046008|BR|ST_NA|Cluster_NA|2017/01/01:0.0202175427):0.0092035852):0.0105129182,KEXV01046580|BR|ST_NA|Cluster_NA|2017/01/01:0.0353173070):0.0010367946):0.0033173059,KEXV01015240|BR|ST_NA|Cluster_NA|2014/01/01:0.0360197800):0.0000059251,((KEXV01012127|BR|ST_NA|Cluster_NA|2014/01/01:0.0342368751,KEXV01033006|BR|ST_NA|Cluster_NA|2016/01/01:0.0401475462):0.0045415543,(KEXV01015888|BR|ST_NA|Cluster_NA|2015/01/01:0.0263940544,KEXV01016088|BR|ST_NA|Cluster_NA|2015/01/01:0.0324007213):0.0062596250):0.0013129986):0.0102407846,(MF455830|US|ST_NA|Cluster_NA|2013/01/01:0.0092770520,MF457271|US|ST_NA|Cluster_NA|2014/01/01:0.0139385847):0.0231300523):0.0027292829):0.0000027755,KEXV01002438|BR|ST_NA|Cluster_NA|2015/01/01:0.0145743331):0.0029348192,(((((KEXV01032849|BR|ST_NA|Cluster_NA|2016/01/01:0.0106557958,KEXV01046446|BR|ST_NA|Cluster_NA|2017/01/01:0.0157338284):0.0086387147,(E4642-ABS|MEX|ST_1|Cluster_NA|2017/01/01:0.0365483620,G-1767|GUA|ST_NA|Cluster_NA|2016/01/01:0.0295260084):0.0075577855):0.0044903386,MF455700|US|ST_NA|Cluster_NA|2012/01/01:0.0151633123):0.0009331593,MF456214|US|ST_NA|Cluster_NA|2013/01/01:0.0098963095):0.0023102437,(((KEXV01033485|BR|ST_NA|Cluster_NA|2017/01/01:0.0244698464,KEXV01039194|BR|ST_NA|Cluster_NA|2017/01/01:0.0436549032):0.0026458783,MH789575|US|ST_NA|Cluster_NA|2016/01/01:0.0262915853):0.0068085730,(((((((((MG196942|US|ST_NA|Cluster_NA|2011/01/01:0.0037196588,MH355219|US|ST_NA|Cluster_NA|2014/01/01:0.0044646880):0.0014369264,MH354478|US|ST_NA|Cluster_NA|2011/01/01:0.0000027755):0.0000027755,MH354788|US|ST_NA|Cluster_NA|2013/01/01:0.0000027755):0.0000027755,(MH354706|US|ST_NA|Cluster_NA|2012/01/01:0.0029192477,((MH355130|US|ST_NA|Cluster_NA|2014/01/01:0.0007163929,MH355223|US|ST_NA|Cluster_NA|2014/01/01:0.0000027755):0.0122368659,(MH355178|US|ST_NA|Cluster_NA|2014/01/01:0.0010728056,MH355241|US|ST_NA|Cluster_NA|2015/01/01:0.0095047086):0.0016506114):0.0012831711):0.0007011963):0.0027118013,MH354691|US|ST_NA|Cluster_NA|2013/01/01:0.0037233826):0.0024403988,MH354418|US|ST_NA|Cluster_NA|2011/01/01:0.0083456752):0.0067353367,MH354850|US|ST_NA|Cluster_NA|2013/01/01:0.0142606526):0.0067816415,((MH352891|US|ST_NA|Cluster_NA|2014/01/01:0.0108963337,((MH354397|US|ST_NA|Cluster_NA|2012/01/01:0.0093642757,(MH354473|US|ST_NA|Cluster_NA|2011/01/01:0.0052092009,MH355034|US|ST_NA|Cluster_NA|2014/01/01:0.0089250225):0.0144431751):0.0031868539,MH354620|US|ST_NA|Cluster_NA|2012/01/01:0.0145250532):0.0057535237):0.0027666952,MH354848|US|ST_NA|Cluster_NA|2013/01/01:0.0170494600):0.0000056389):0.0039926233,MH354764|US|ST_NA|Cluster_NA|2012/01/01:0.0161331323):0.0104765912):0.0000068232):0.0000072709):0.0000027755,((((((((KEXV01007745|BR|ST_NA|Cluster_NA|2014/01/01:0.0000027755,KY581502|BR|ST_NA|Cluster_NA|2014/01/01:0.0000027755):0.0135127445,KEXV01033037|BR|ST_NA|Cluster_NA|2016/01/01:0.0018562164):0.0241246702,((KEXV01033107|BR|ST_NA|Cluster_NA|2017/01/01:0.0336625007,KEXV01033110|BR|ST_NA|Cluster_NA|2017/01/01:0.0144566007):0.0016410646,KEXV01033130|BR|ST_NA|Cluster_NA|2017/01/01:0.0259914503):0.0073642167):0.0019385620,(KEXV01033161|BR|ST_NA|Cluster_NA|2017/01/01:0.0352049194,KEXV01042939|BR|ST_NA|Cluster_NA|2016/01/01:0.0235840028):0.0051364282):0.0028943497,KEXV01034014|BR|ST_NA|Cluster_NA|2017/01/01:0.0208736763):0.0025286024,((KEXV01033069|BR|ST_NA|Cluster_NA|2016/01/01:0.0133315305,KEXV01044943|BR|ST_NA|Cluster_NA|2017/01/01:0.0145318170):0.0051606581,KEXV01033179|BR|ST_NA|Cluster_NA|2017/01/01:0.0043734341):0.0076441416):0.0075404231,(((((MF455526|US|ST_NA|Cluster_NA|2013/01/01:0.0272839425,MF455701|US|ST_NA|Cluster_NA|2014/01/01:0.0181576379):0.0051389647,MF455924|US|ST_NA|Cluster_NA|2011/01/01:0.0200865984):0.0014052834,(MF456276|US|ST_NA|Cluster_NA|2013/01/01:0.0119162713,MF456758|US|ST_NA|Cluster_NA|2012/01/01:0.0089792887):0.0034027489):0.0013365062,((MF455920|US|ST_NA|Cluster_NA|2011/01/01:0.0074172953,(MF455941|US|ST_NA|Cluster_NA|2012/01/01:0.0103710286,MF456627|US|ST_NA|Cluster_NA|2012/01/01:0.0064164082):0.0134602929):0.0000066540,MF456584|US|ST_NA|Cluster_NA|2011/01/01:0.0141551576):0.0030275326):0.0056350669,MF457389|US|ST_NA|Cluster_NA|2015/01/01:0.0133994093):0.0013582671):0.0009473949,(((((((KEXV01016094|BR|ST_NA|Cluster_NA|2015/01/01:0.0246810030,(KEXV01016231|BR|ST_NA|Cluster_NA|2015/01/01:0.0219695094,((KEXV01035796|BR|ST_NA|Cluster_NA|2016/01/01:0.0355157183,KEXV01043421|BR|ST_NA|Cluster_NA|2016/01/01:0.0239856333):0.0025999052,KEXV01044656|BR|ST_NA|Cluster_NA|2016/01/01:0.0157181947):0.0061774880):0.0054444719):0.0010475988,KEXV01045515|BR|ST_NA|Cluster_NA|2017/01/01:0.0221492238):0.0007023395,((KEXV01040277|BR|ST_NA|Cluster_NA|2016/01/01:0.0266034015,KEXV01041468|BR|ST_NA|Cluster_NA|2017/01/01:0.0171787711):0.0030837829,KEXV01041441|BR|ST_NA|Cluster_NA|2017/01/01:0.0140771553):0.0019160344):0.0142355094,(KEXV01044662|BR|ST_NA|Cluster_NA|2016/01/01:0.0179640150,KEXV01045904|BR|ST_NA|Cluster_NA|2017/01/01:0.0258582202):0.0107950175):0.0155950333,((KT737281|BR|ST_NA|Cluster_NA|2014/01/01:0.0000027755,MN528217|BR|ST_NA|Cluster_NA|2014/01/01:0.0009998114):0.0186432484,((KT737340|BR|ST_NA|Cluster_NA|2014/01/01:0.0070454021,KT737345|BR|ST_NA|Cluster_NA|2014/01/01:0.0038776896):0.0042527843,KT737341|BR|ST_NA|Cluster_NA|2014/01/01:0.0118640634):0.0004143041):0.0226489055):0.0033969228,((((KJ598600|US|ST_NA|Cluster_NA|2012/01/01:0.0132102541,((((MG942080|US|ST_NA|Cluster_NA|2011/01/01:0.0008887857,MG943792|US|ST_NA|Cluster_NA|2016/01/01:0.0024672204):0.0019980823,MK922889|US|ST_NA|Cluster_NA|2018/01/01:0.0025452766):0.0044560701,MG943202|US|ST_NA|Cluster_NA|2014/01/01:0.0043580130):0.0007543872,((MG942085|US|ST_NA|Cluster_NA|2011/01/01:0.0000027755,MG942249|US|ST_NA|Cluster_NA|2011/01/01:0.0032021741):0.0000061339,(MG943728|US|ST_NA|Cluster_NA|2016/01/01:0.0085381076,MK922936|US|ST_NA|Cluster_NA|2018/01/01:0.0097304752):0.0013032885):0.0055502414):0.0050098066):0.0045032381,MK922833|US|ST_NA|Cluster_NA|2018/01/01:0.0151084943):0.0084512055,E7398-JDDR|MEX|ST_3|Cluster_NA|2018/01/01:0.0240492223):0.0038814412,(MF456241|US|ST_NA|Cluster_NA|2011/01/01:0.0062182942,MG942247|US|ST_NA|Cluster_NA|2011/01/01:0.0009652672):0.0264397242):0.0078975510):0.0000070775,((KEXV01044619|BR|ST_NA|Cluster_NA|2016/01/01:0.0299198957,MN509123|BR|ST_NA|Cluster_NA|2014/01/01:0.0394284448):0.0033112085,((KJ722950|US|ST_NA|Cluster_NA|2011/01/01:0.0199805509,MG942518|US|ST_NA|Cluster_NA|2012/01/01:0.0189446794):0.0096875382,MF456237|US|ST_NA|Cluster_NA|2011/01/01:0.0237637185):0.0028877355):0.0035958253):0.0000056389):0.0028130123):0.0000027755,MF455633|US|ST_NA|Cluster_NA|2013/01/01:0.0161748825):0.0010240598,((((KEXV01029872|BR|ST_NA|Cluster_NA|2015/01/01:0.0148976802,KEXV01035999|BR|ST_NA|Cluster_NA|2016/01/01:0.0397797185):0.0082308315,KEXV01040123|BR|ST_NA|Cluster_NA|2017/01/01:0.0126049542):0.0045491935,((KEXV01032158|BR|ST_NA|Cluster_NA|2016/01/01:0.0254521874,MT308413|US|ST_NA|Cluster_NA|2015/01/01:0.0330559150):0.0067574634,KEXV01045679|BR|ST_NA|Cluster_NA|2017/01/01:0.0314385321):0.0000057839):0.0046384931,KY190206|US|ST_NA|Cluster_NA|2013/01/01:0.0235703893):0.0001653325):0.0008597668,(KEXV01002449|BR|ST_NA|Cluster_NA|2015/01/01:0.0206293970,((KEXV01038940|BR|ST_NA|Cluster_NA|2016/01/01:0.0165350859,(KEXV01044148|BR|ST_NA|Cluster_NA|2016/01/01:0.0293448104,(KEXV01044452|BR|ST_NA|Cluster_NA|2016/01/01:0.0084772027,KEXV01044567|BR|ST_NA|Cluster_NA|2016/01/01:0.0075211287):0.0016960667):0.0141899545):0.0056241499,KEXV01039443|BR|ST_NA|Cluster_NA|2017/01/01:0.0312229415):0.0077526898):0.0013397399):0.0026055147,((((KEXV01002485|BR|ST_NA|Cluster_NA|2015/01/01:0.0209115750,KEXV01033988|BR|ST_NA|Cluster_NA|2017/01/01:0.0010247351):0.0299986633,KEXV01035720|BR|ST_NA|Cluster_NA|2016/01/01:0.0337658265):0.0067132676,(((((KEXV01006919|BR|ST_NA|Cluster_NA|2014/01/01:0.0323025625,KEXV01032781|BR|ST_NA|Cluster_NA|2017/01/01:0.0431141785):0.0015631524,KEXV01034965|BR|ST_NA|Cluster_NA|2016/01/01:0.0327938043):0.0008907703,(KEXV01033589|BR|ST_NA|Cluster_NA|2016/01/01:0.0216278546,KEXV01044737|BR|ST_NA|Cluster_NA|2016/01/01:0.0235893079):0.0000056266):0.0026997616,(((((KEXV01016072|BR|ST_NA|Cluster_NA|2015/01/01:0.0119670833,KEXV01042877|BR|ST_NA|Cluster_NA|2016/01/01:0.0156093406):0.0202574473,KEXV01043542|BR|ST_NA|Cluster_NA|2016/01/01:0.0267151458):0.0029521331,(KEXV01032439|BR|ST_NA|Cluster_NA|2016/01/01:0.0109650823,KEXV01034554|BR|ST_NA|Cluster_NA|2016/01/01:0.0368345980):0.0032514661):0.0000055602,KEXV01044244|BR|ST_NA|Cluster_NA|2016/01/01:0.0033951496):0.0013431800,KEXV01034780|BR|ST_NA|Cluster_NA|2016/01/01:0.0161030233):0.0025428125):0.0071299659,(KEXV01044485|BR|ST_NA|Cluster_NA|2016/01/01:0.0258070293,KEXV01044935|BR|ST_NA|Cluster_NA|2017/01/01:0.0240846317):0.0100393505):0.0043251603):0.0012238887,(KEXV01038581|BR|ST_NA|Cluster_NA|2016/01/01:0.0262123395,((KEXV01042648|BR|ST_NA|Cluster_NA|2017/01/01:0.0307215616,MG941953|US|ST_NA|Cluster_NA|2011/01/01:0.0350287901):0.0050987427,KR066140|BR|ST_NA|Cluster_NA|2013/01/01:0.0232477997):0.0000062084):0.0025701152):0.0029993664):0.0015425775):0.0000075487):0.0009167414):0.0000065898,(((((KEXV01007065|BR|ST_NA|Cluster_NA|2014/01/01:0.0371534753,KEXV01036323|BR|ST_NA|Cluster_NA|2017/01/01:0.0292990606):0.0099875698,(((KEXV01007722|BR|ST_NA|Cluster_NA|2014/01/01:0.0000027755,KY581470|BR|ST_NA|Cluster_NA|2014/01/01:0.0000027755):0.0214399621,KEXV01015736|BR|ST_NA|Cluster_NA|2015/01/01:0.0404991503):0.0140783283,((KEXV01012075|BR|ST_NA|Cluster_NA|2015/01/01:0.0182278017,KEXV01035538|BR|ST_NA|Cluster_NA|2016/01/01:0.0135403328):0.0085290114,(KEXV01016233|BR|ST_NA|Cluster_NA|2015/01/01:0.0173287564,(KEXV01043801|BR|ST_NA|Cluster_NA|2016/01/01:0.0225064162,KEXV01043802|BR|ST_NA|Cluster_NA|2016/01/01:0.0322656445):0.0028808751):0.0143246071):0.0108782474):0.0000059069):0.0031007817,(KEXV01031773|BR|ST_NA|Cluster_NA|2017/01/01:0.0424087501,KEXV01036306|BR|ST_NA|Cluster_NA|2017/01/01:0.0189258983):0.0083290965):0.0021885447,((KEXV01029762|BR|ST_NA|Cluster_NA|2015/01/01:0.0000027755,KEXV01029785|BR|ST_NA|Cluster_NA|2015/01/01:0.0000027755):0.0237058711,ON015195|US|ST_NA|Cluster_NA|2012/01/01:0.0235079291):0.0028690746):0.0008525540,(((KEXV01045738|BR|ST_NA|Cluster_NA|2017/01/01:0.0227989220,KY035630|US|ST_NA|Cluster_NA|2012/01/01:0.0226840183):0.0089329704,(MW881686|CA|ST_NA|Cluster_NA|2017/01/01:0.0065023169,ON816258|CA|ST_NA|Cluster_NA|2017/01/01:0.0052839790):0.0185695503):0.0020173430,((MG942207|US|ST_NA|Cluster_NA|2011/01/01:0.0350594239,G-0330|GUA|ST_NA|Cluster_NA|2011/01/01:0.0275023328):0.0040187792,MG943290|US|ST_NA|Cluster_NA|2015/01/01:0.0187877513):0.0000063010):0.0023949405):0.0011755634):0.0015655416,(((((((((((((((((((((CEC-19-0319|MEX|ST_1|Cluster_NA|2019/09/18:0.0082498809,E5685-JJC|MEX|ST_1|Cluster_NA|2017/01/01:0.0030958350):0.0032038916,(CEC-22-6538|MEX|ST_1|Cluster_NA|2022/02/21:0.0121149566,E1860-OLL|MEX|ST_1|Cluster_NA|2015/01/01:0.0093154598):0.0035463884):0.0046532845,(CEC-21-4589|MEX|ST_1|Cluster_NA|2021/08/16:0.0100530166,E0914-EGM|MEX|ST_1|Cluster_NA|2013/01/01:0.0048402372):0.0033422591):0.0039603366,E5514-FPM|MEX|ST_1|Cluster_NA|2017/01/01:0.0040137870):0.0007445270,((CEC-21-2395|MEX|ST_1|Cluster_NA|2021/01/18:0.0051008662,CEC-22-8904|MEX|ST_1|Cluster_NA|2022/09/06:0.0067620105):0.0136365506,E4898-OEPP|MEX|ST_1|Cluster_NA|2017/01/01:0.0257091919):0.0064098317):0.0000056389,((((CEC-20-2294|MEX|ST_1|Cluster_NA|2020/12/15:0.0064687649,CEC-22-9609|MEX|ST_2|Cluster_NA|2022/11/17:0.0151939474):0.0035688808,(((CEC-21-2526|MEX|ST_1|Cluster_NA|2021/02/02:0.0088157394,E7512-DRB|MEX|ST_3|Cluster_NA|2018/01/01:0.0074545450):0.0026235078,CEC-21-5418|MEX|ST_1|Cluster_NA|2021/11/01:0.0105457256):0.0016880113,E6504-JECS|MEX|ST_3|Cluster_NA|2018/01/01:0.0046632881):0.0012367154):0.0039940623,E6420-RVR|MEX|ST_3|Cluster_NA|2018/01/01:0.0082516496):0.0054614134,CEC-22-8481|MEX|ST_2|Cluster_NA|2022/08/04:0.0272074529):0.0020257273):0.0000065898,((((((((((((((CEC-19-0526|MEX|ST_2|Cluster_NA|2019/10/11:0.0043580835,(CEC-19-0663|MEX|ST_1|Cluster_NA|2019/10/25:0.0035587329,CEC-21-3362|MEX|ST_1|Cluster_NA|2021/04/20:0.0049950102):0.0006792698):0.0020473570,CEC-21-4304|MEX|ST_1|Cluster_NA|2021/07/13:0.0038215246):0.0010791052,CEC-19-0759|MEX|ST_2|Cluster_NA|2019/11/08:0.0031296632):0.0021993683,CEC-21-4721|MEX|ST_1|Cluster_NA|2021/09/01:0.0147793147):0.0030717114,(CEC-20-1295|MEX|ST_1|Cluster_NA|2020/08/28:0.0047805506,CEC-21-4937|MEX|ST_1|Cluster_NA|2021/09/23:0.0039833590):0.0046214144):0.0025893028,CEC-22-8601|MEX|ST_1|Cluster_NA|2022/08/12:0.0194783856):0.0039815317,(CEC-20-0903|MEX|ST_1|Cluster_NA|2020/07/13:0.0038780041,CEC-20-0935|MEX|ST_1|Cluster_NA|2020/07/15:0.0007454141):0.0117407956):0.0028147978,CEC-19-0966|MEX|ST_1|Cluster_NA|2019/12/04:0.0373258433):0.0073125278,(CEC-22-6118|MEX|ST_1|Cluster_NA|2022/01/14:0.0334456319,(((CEC-22-6253|MEX|ST_1|Cluster_NA|2022/01/25:0.0031684616,E4873-AEJB|MEX|ST_1|Cluster_NA|2017/01/01:0.0057479896):0.0072984092,((E6288-OAP|MEX|ST_3|Cluster_NA|2018/01/01:0.0045138799,E6652-LTH|MEX|ST_3|Cluster_NA|2018/01/01:0.0033426487):0.0027622035,E7193-HIVS|MEX|ST_3|Cluster_NA|2018/01/01:0.0170492922):0.0033929891):0.0001639819,E0768-AAPL|MEX|ST_2|Cluster_NA|2012/01/01:0.0021723763):0.0118671518):0.0143097504):0.0023974832,(((CEC-19-0805|MEX|ST_2|Cluster_NA|2019/11/13:0.0075028281,(CEC-21-4858|MEX|ST_1|Cluster_NA|2021/09/14:0.0046730772,E2419-IMG|MEX|ST_2|Cluster_NA|2015/01/01:0.0000027755):0.0031702944):0.0021930384,(CEC-20-0987|MEX|ST_2|Cluster_NA|2020/07/23:0.0079331374,CEC-21-2891|MEX|ST_1|Cluster_NA|2021/03/08:0.0062419638):0.0098166682):0.0053373273,(((((CEC-19-0882|MEX|ST_1|Cluster_NA|2019/11/22:0.0032246567,E6257-RHM|MEX|ST_3|Cluster_NA|2018/01/01:0.0033944564):0.0025636035,E5686-RMB|MEX|ST_1|Cluster_NA|2017/01/01:0.0028726684):0.0000027755,E5684-MAMG|MEX|ST_1|Cluster_NA|2017/01/01:0.0009520532):0.0021853364,(((CEC-21-3957|MEX|ST_1|Cluster_NA|2021/06/11:0.0000027755,(CEC-21-4144|MEX|ST_1|Cluster_NA|2021/06/29:0.0010147471,CEC-22-8210|MEX|ST_1|Cluster_NA|2022/07/06:0.0030413923):0.0006113609):0.0020378870,E5551-MAJL|MEX|ST_1|Cluster_NA|2017/01/01:0.0009034891):0.0054454979,E4813-LGGM|MEX|ST_1|Cluster_NA|2017/01/01:0.0021847987):0.0013182449):0.0033025521,CEC-21-4200|MEX|ST_1|Cluster_NA|2021/07/05:0.0267224804):0.0103684226):0.0000056389):0.0006865134,CEC-21-3602|MEX|ST_2|Cluster_NA|2021/05/11:0.0153267461):0.0017456330,(E3235-ECP|MEX|ST_3|Cluster_NA|2017/01/01:0.0006988080,E3727-IPH|MEX|ST_3|Cluster_NA|2017/01/01:0.0095406270):0.0155281236):0.0152559798,(CEC-19-0691|MEX|ST_1|Cluster_NA|2019/10/30:0.0133032104,E1668-EEHR|MEX|ST_1|Cluster_NA|2014/01/01:0.0167677890):0.0100882754):0.0015295645,E6405-JCRQ|MEX|ST_3|Cluster_NA|2018/01/01:0.0098954080):0.0000056443):0.0044043601,E2637-HGH|MEX|ST_1|Cluster_NA|2015/01/01:0.0250491053):0.0111880195,(((((((CEC-20-1215|MEX|ST_1|Cluster_NA|2020/08/20:0.0017419788,CEC-21-3141|MEX|ST_1|Cluster_NA|2021/03/30:0.0038500747):0.0020359445,CEC-22-7246|MEX|ST_1|Cluster_NA|2022/04/25:0.0036454824):0.0017775973,CEC-20-1725|MEX|ST_1|Cluster_NA|2020/10/14:0.0014456365):0.0110231751,CEC-21-3834|MEX|ST_1|Cluster_NA|2021/06/01:0.0142878520):0.0024670739,(CEC-21-2542|MEX|ST_2|Cluster_NA|2021/02/03:0.0000027755,CEC-21-2909|MEX|ST_1|Cluster_NA|2021/03/09:0.0000027755):0.0212055803):0.0200258888,E0090-SGP|MEX|ST_3|Cluster_NA|2011/01/01:0.0310626062):0.0011930874,(((CEC-21-4169|MEX|ST_1|Cluster_NA|2021/07/01:0.0202370132,(CEC-22-9118|MEX|ST_1|Cluster_NA|2022/09/27:0.0035157218,CEC-22-9119|MEX|ST_1|Cluster_NA|2022/09/27:0.0008278804):0.0173216802):0.0096311779,((((E1795-JJLJ|MEX|ST_3|Cluster_NA|2014/01/01:0.0132776603,((E1927-ELS|MEX|ST_3|Cluster_NA|2015/01/01:0.0093522655,E3276-MIRC|MEX|ST_3|Cluster_NA|2017/01/01:0.0187279534):0.0000063548,E4047-GESE|MEX|ST_3|Cluster_NA|2017/01/01:0.0130201483):0.0144156896):0.0010105352,E2110-HJMS|MEX|ST_3|Cluster_NA|2015/01/01:0.0091275446):0.0009542054,E4046-RHSB|MEX|ST_3|Cluster_NA|2017/01/01:0.0170375150):0.0058880758,E2131-LEZD|MEX|ST_3|Cluster_NA|2015/01/01:0.0181731929):0.0086215950):0.0092214263,(((((KEXV01009361|BR|ST_NA|Cluster_NA|2015/01/01:0.0355517297,KEXV01038324|BR|ST_NA|Cluster_NA|2016/01/01:0.0277928611):0.0111674218,KEXV01045495|BR|ST_NA|Cluster_NA|2017/01/01:0.0227043984):0.0026140208,(KEXV01034088|BR|ST_NA|Cluster_NA|2017/01/01:0.0561599877,KEXV01035432|BR|ST_NA|Cluster_NA|2017/01/01:0.0347036455):0.0096462726):0.0000081413,MG943571|US|ST_NA|Cluster_NA|2016/01/01:0.0249659549):0.0039212842,((KEXV01029536|BR|ST_NA|Cluster_NA|2015/01/01:0.0300140302,KEXV01029576|BR|ST_NA|Cluster_NA|2015/01/01:0.0199559993):0.0127028837,(KEXV01033468|BR|ST_NA|Cluster_NA|2017/01/01:0.0397765278,KEXV01043143|BR|ST_NA|Cluster_NA|2016/01/01:0.0313860837):0.0080462073):0.0000061455):0.0074071544):0.0013730447):0.0016927737):0.0009301892,(((CEC-20-2201|MEX|ST_2|Cluster_NA|2020/12/04:0.0198088944,(CEC-21-3170|MEX|ST_2|Cluster_NA|2021/04/05:0.0074913200,E4804-MATG|MEX|ST_1|Cluster_NA|2017/01/01:0.0104011501):0.0051837571):0.0186213796,KEXV01046063|BR|ST_NA|Cluster_NA|2017/01/01:0.0321071127):0.0053712665,((((CEC-21-2358|MEX|ST_1|Cluster_NA|2021/01/13:0.0090578297,CEC-21-2783|MEX|ST_2|Cluster_NA|2021/02/26:0.0073526081):0.0065747094,CEC-21-5552|MEX|ST_1|Cluster_NA|2021/11/16:0.0119482658):0.0065165970,CEC-22-8979|MEX|ST_2|Cluster_NA|2022/09/13:0.0228167342):0.0025473995,((CEC-21-2374|MEX|ST_1|Cluster_NA|2021/01/14:0.0009667605,CEC-21-3545|MEX|ST_1|Cluster_NA|2021/05/06:0.0056468128):0.0070115564,E2433-OHJ|MEX|ST_1|Cluster_NA|2015/01/01:0.0092853043):0.0063166333):0.0179020571):0.0044897263):0.0062050574,(KEXV01015587|BR|ST_NA|Cluster_NA|2015/01/01:0.0174581557,KEXV01046469|BR|ST_NA|Cluster_NA|2017/01/01:0.0195244598):0.0029573886):0.0021978591,(KEXV01041213|BR|ST_NA|Cluster_NA|2017/01/01:0.0168916922,KX443020|BR|ST_NA|Cluster_NA|2013/01/01:0.0305992476):0.0035383632):0.0016930471,((((((KEXV01008610|BR|ST_NA|Cluster_NA|2015/01/01:0.0000027755,KEXV01039228|BR|ST_NA|Cluster_NA|2017/01/01:0.0012777123):0.0111976800,KX357247|BR|ST_NA|Cluster_NA|2013/01/01:0.0067604045):0.0122614777,KEXV01034839|BR|ST_NA|Cluster_NA|2016/01/01:0.0262983797):0.0052448717,((((KEXV01012176|BR|ST_NA|Cluster_NA|2015/01/01:0.0231917648,KEXV01035878|BR|ST_NA|Cluster_NA|2017/01/01:0.0468773651):0.0104006316,KEXV01044936|BR|ST_NA|Cluster_NA|2017/01/01:0.0445727120):0.0132877128,(KEXV01038410|BR|ST_NA|Cluster_NA|2016/01/01:0.0062494102,KEXV01039448|BR|ST_NA|Cluster_NA|2017/01/01:0.0174864317):0.0178914927):0.0000072170,(((KEXV01033578|BR|ST_NA|Cluster_NA|2016/01/01:0.0074460283,KEXV01042803|BR|ST_NA|Cluster_NA|2017/01/01:0.0017283643):0.0219461469,KEXV01036755|BR|ST_NA|Cluster_NA|2016/01/01:0.0332898616):0.0114914401,KEXV01038539|BR|ST_NA|Cluster_NA|2016/01/01:0.0230926841):0.0061444993):0.0000063045):0.0025907152,KEXV01015825|BR|ST_NA|Cluster_NA|2015/01/01:0.0173822476):0.0007689442,((KEXV01012435|BR|ST_NA|Cluster_NA|2015/01/01:0.0235191129,((KR066262|BR|ST_NA|Cluster_NA|2013/01/01:0.0115983502,KR066264|BR|ST_NA|Cluster_NA|2013/01/01:0.0035595963):0.0135260663,KR066286|BR|ST_NA|Cluster_NA|2011/01/01:0.0328940881):0.0080037769):0.0094400038,(KEXV01034587|BR|ST_NA|Cluster_NA|2016/01/01:0.0349505238,(KM851182|BR|ST_NA|Cluster_NA|2012/01/01:0.0184066111,KM851188|BR|ST_NA|Cluster_NA|2012/01/01:0.0054162389):0.0141716463):0.0047048821):0.0020486944):0.0043061845):0.0010907221,((((KEXV01029265|BR|ST_NA|Cluster_NA|2015/01/01:0.0232057171,(((KEXV01029299|BR|ST_NA|Cluster_NA|2015/01/01:0.0178141464,KEXV01031911|BR|ST_NA|Cluster_NA|2017/01/01:0.0345881550):0.0070716594,MW545420|BR|ST_NA|Cluster_NA|2018/01/01:0.0287359287):0.0131057240,KEXV01031697|BR|ST_NA|Cluster_NA|2017/01/01:0.0293922259):0.0021974520):0.0033427148,(((KEXV01029565|BR|ST_NA|Cluster_NA|2015/01/01:0.0178320192,KT737361|BR|ST_NA|Cluster_NA|2014/01/01:0.0083042927):0.0043183360,(KEXV01031704|BR|ST_NA|Cluster_NA|2017/01/01:0.0136727727,KEXV01036287|BR|ST_NA|Cluster_NA|2017/01/01:0.0276284694):0.0016744130):0.0203754620,MN528303|BR|ST_NA|Cluster_NA|2015/01/01:0.0282305892):0.0009027799):0.0000062720,((KEXV01041394|BR|ST_NA|Cluster_NA|2017/01/01:0.0238381158,MW545382|BR|ST_NA|Cluster_NA|2018/01/01:0.0304769225):0.0081174411,(KEXV01043160|BR|ST_NA|Cluster_NA|2016/01/01:0.0265168259,KEXV01046636|BR|ST_NA|Cluster_NA|2017/01/01:0.0095536920):0.0256391591):0.0025285717):0.0034838392,((KEXV01033902|BR|ST_NA|Cluster_NA|2016/01/01:0.0363245417,KEXV01038339|BR|ST_NA|Cluster_NA|2016/01/01:0.0230714662):0.0046727186,(((KEXV01038649|BR|ST_NA|Cluster_NA|2016/01/01:0.0087064236,KEXV01038833|BR|ST_NA|Cluster_NA|2016/01/01:0.0212437689):0.0028418644,KEXV01039587|BR|ST_NA|Cluster_NA|2017/01/01:0.0168140384):0.0131717242,KEXV01044409|BR|ST_NA|Cluster_NA|2016/01/01:0.0473082973):0.0026241955):0.0036231136):0.0024318894):0.0001123349,(((KEXV01011669|BR|ST_NA|Cluster_NA|2015/01/01:0.0279515828,KEXV01038124|BR|ST_NA|Cluster_NA|2017/01/01:0.0358138076):0.0056830227,KEXV01038815|BR|ST_NA|Cluster_NA|2016/01/01:0.0288918121):0.0026389288,KEXV01033676|BR|ST_NA|Cluster_NA|2017/01/01:0.0278672234):0.0060742029):0.0007326022,(((((((((((((((CEC-19-1017|MEX|ST_1|Cluster_NA|2019/12/09:0.0076402098,(CEC-22-7339|MEX|ST_1|Cluster_NA|2022/04/29:0.0043488349,CEC-22-9279|MEX|ST_1|Cluster_NA|2022/10/12:0.0054254327):0.0084715221):0.0017979626,CEC-22-7591|MEX|ST_1|Cluster_NA|2022/05/19:0.0052593731):0.0000063465,CEC-21-4850|MEX|ST_1|Cluster_NA|2021/09/14:0.0053092787):0.0004162587,CEC-20-0995|MEX|ST_1|Cluster_NA|2020/07/23:0.0073246785):0.0099504378,E0515-POJM|MEX|ST_1|Cluster_NA|2012/01/01:0.0000056907):0.0070848684,MH078531|AR|ST_NA|Cluster_NA|2014/01/01:0.0219663227):0.0015544057,MG196922|US|ST_NA|Cluster_NA|2012/01/01:0.0144887521):0.0028237665,CEC-22-6338|MEX|ST_1|Cluster_NA|2022/02/02:0.0140039468):0.0178917978,CEC-20-1830|MEX|ST_1|Cluster_NA|2020/10/26:0.0410892916):0.0089818983,(((KEXV01006938|BR|ST_NA|Cluster_NA|2014/01/01:0.0358904799,KEXV01016010|BR|ST_NA|Cluster_NA|2015/01/01:0.0358163771):0.0037411630,KEXV01039703|BR|ST_NA|Cluster_NA|2017/01/01:0.0409978309):0.0029806208,KEXV01035235|BR|ST_NA|Cluster_NA|2017/01/01:0.0361116214):0.0033478587):0.0000064455,((KEXV01015410|BR|ST_NA|Cluster_NA|2015/01/01:0.0169524217,KEXV01044162|BR|ST_NA|Cluster_NA|2016/01/01:0.0056107563):0.0202883578,KEXV01043670|BR|ST_NA|Cluster_NA|2016/01/01:0.0126593854):0.0049427325):0.0014285736,(((((((KEXV01007679|BR|ST_NA|Cluster_NA|2014/01/01:0.0000027755,KY581436|BR|ST_NA|Cluster_NA|2014/01/01:0.0000027755):0.0413365985,KEXV01016322|BR|ST_NA|Cluster_NA|2015/01/01:0.0442166530):0.0055083026,KEXV01040866|BR|ST_NA|Cluster_NA|2016/01/01:0.0363655173):0.0019206785,KEXV01033906|BR|ST_NA|Cluster_NA|2016/01/01:0.0336184747):0.0073520123,(KEXV01045734|BR|ST_NA|Cluster_NA|2017/01/01:0.0268051480,(KEXV01046779|BR|ST_NA|Cluster_NA|2017/01/01:0.0115004526,KEXV01011969|BR|ST_NA|Cluster_NA|2015/01/01:0.0388828998):0.0065677117):0.0099350454):0.0009185166,(KEXV01035365|BR|ST_NA|Cluster_NA|2017/01/01:0.0313178641,KEXV01041746|BR|ST_NA|Cluster_NA|2017/01/01:0.0346809714):0.0053185161):0.0000075542,(KEXV01009109|BR|ST_NA|Cluster_NA|2015/01/01:0.0356314277,KEXV01041664|BR|ST_NA|Cluster_NA|2017/01/01:0.0247386933):0.0043348570):0.0033092759):0.0000070618,((((KEXV01002500|BR|ST_NA|Cluster_NA|2015/01/01:0.0154675301,(KEXV01033360|BR|ST_NA|Cluster_NA|2016/01/01:0.0121789473,KEXV01036679|BR|ST_NA|Cluster_NA|2016/01/01:0.0404241766):0.0051759881):0.0124107183,((KEXV01015822|BR|ST_NA|Cluster_NA|2015/01/01:0.0468589228,(KEXV01015989|BR|ST_NA|Cluster_NA|2015/01/01:0.0165121142,(KEXV01043450|BR|ST_NA|Cluster_NA|2016/01/01:0.0299859480,KEXV01044266|BR|ST_NA|Cluster_NA|2016/01/01:0.0154878774):0.0002075797):0.0206323193):0.0086462257,E3458-TLP|MEX|ST_3|Cluster_NA|2017/01/01:0.0307648122):0.0048408603):0.0047191993,(((KEXV01014524|BR|ST_NA|Cluster_NA|2014/01/01:0.0265007306,KEXV01039356|BR|ST_NA|Cluster_NA|2017/01/01:0.0214431014):0.0000066176,KEXV01038640|BR|ST_NA|Cluster_NA|2016/01/01:0.0187631734):0.0032926091,(KEXV01015565|BR|ST_NA|Cluster_NA|2015/01/01:0.0223101664,KEXV01043675|BR|ST_NA|Cluster_NA|2016/01/01:0.0239520107):0.0046429582):0.0017399240):0.0023100859,((((KEXV01008717|BR|ST_NA|Cluster_NA|2015/01/01:0.0223760665,KEXV01042795|BR|ST_NA|Cluster_NA|2017/01/01:0.0332830977):0.0233505069,(KEXV01032524|BR|ST_NA|Cluster_NA|2017/01/01:0.0605083270,KT998250|GF|ST_NA|Cluster_NA|2011/01/01:0.0409745113):0.0000082805):0.0029792424,KEXV01038726|BR|ST_NA|Cluster_NA|2016/01/01:0.0207736264):0.0000071147,(KEXV01043534|BR|ST_NA|Cluster_NA|2016/01/01:0.0302938265,KT998211|GF|ST_NA|Cluster_NA|2011/01/01:0.0442412443):0.0050447331):0.0065280213):0.0030680913):0.0021620200,((((KEXV01009022|BR|ST_NA|Cluster_NA|2015/01/01:0.0258767432,KEXV01015571|BR|ST_NA|Cluster_NA|2015/01/01:0.0411425884):0.0037959439,KEXV01046155|BR|ST_NA|Cluster_NA|2017/01/01:0.0273393209):0.0024120187,((((KEXV01014526|BR|ST_NA|Cluster_NA|2014/01/01:0.0440703438,KEXV01044425|BR|ST_NA|Cluster_NA|2016/01/01:0.0225737170):0.0121934782,KEXV01032990|BR|ST_NA|Cluster_NA|2016/01/01:0.0199952827):0.0054665418,KEXV01015319|BR|ST_NA|Cluster_NA|2014/01/01:0.0223683597):0.0048981990,(KEXV01043415|BR|ST_NA|Cluster_NA|2016/01/01:0.0480428280,MK922785|US|ST_NA|Cluster_NA|2018/01/01:0.0246334539):0.0079744529):0.0000074466):0.0016095451,((KEXV01036543|BR|ST_NA|Cluster_NA|2016/01/01:0.0267852438,KEXV01044908|BR|ST_NA|Cluster_NA|2017/01/01:0.0216240380):0.0056057719,(KEXV01037908|BR|ST_NA|Cluster_NA|2016/01/01:0.0260707122,KU820997|BR|ST_NA|Cluster_NA|2015/01/01:0.0044961109):0.0096071710):0.0030224380):0.0000059087):0.0010564146,((((KEXV01007153|BR|ST_NA|Cluster_NA|2014/01/01:0.0222711215,KEXV01035323|BR|ST_NA|Cluster_NA|2017/01/01:0.0412107713):0.0061160421,(KEXV01009241|BR|ST_NA|Cluster_NA|2015/01/01:0.0342367346,KEXV01015561|BR|ST_NA|Cluster_NA|2015/01/01:0.0201427666):0.0044965673):0.0016797599,((KEXV01030900|BR|ST_NA|Cluster_NA|2015/01/01:0.0158506484,KEXV01037866|BR|ST_NA|Cluster_NA|2016/01/01:0.0118023938):0.0232234010,KEXV01038222|BR|ST_NA|Cluster_NA|2017/01/01:0.0330505942):0.0056071511):0.0043759870,(((KEXV01008252|BR|ST_NA|Cluster_NA|2014/01/01:0.0309280998,KEXV01039013|BR|ST_NA|Cluster_NA|2016/01/01:0.0217759391):0.0045921307,KEXV01038318|BR|ST_NA|Cluster_NA|2016/01/01:0.0268857414):0.0031498455,(KEXV01038579|BR|ST_NA|Cluster_NA|2016/01/01:0.0138779444,KEXV01038584|BR|ST_NA|Cluster_NA|2016/01/01:0.0148156367):0.0185453006):0.0081941767):0.0013621643):0.0011037820):0.0018044011,(((KEXV01002545|BR|ST_NA|Cluster_NA|2015/01/01:0.0030723896,KEXV01033973|BR|ST_NA|Cluster_NA|2017/01/01:0.0083010890):0.0205206654,(MF457272|US|ST_NA|Cluster_NA|2014/01/01:0.0161778152,MH355122|US|ST_NA|Cluster_NA|2014/01/01:0.0214140791):0.0270124216):0.0024155456,MH354812|US|ST_NA|Cluster_NA|2013/01/01:0.0522113068):0.0056743189):0.0000073708,(KEXV01008862|BR|ST_NA|Cluster_NA|2014/01/01:0.0204251671,(MF455926|US|ST_NA|Cluster_NA|2011/01/01:0.0208588965,MF456579|US|ST_NA|Cluster_NA|2011/01/01:0.0087422296):0.0093398400):0.0011274187):0.0025276745,((((((CEC-19-0893|MEX|ST_1|Cluster_NA|2019/11/22:0.0256807850,(CEC-20-1278|MEX|ST_1|Cluster_NA|2020/08/27:0.0000065826,CEC-21-4126|MEX|ST_1|Cluster_NA|2021/06/28:0.0030191514):0.0309549479):0.0137475399,(KEXV01009093|BR|ST_NA|Cluster_NA|2015/01/01:0.0380186292,KEXV01039391|BR|ST_NA|Cluster_NA|2017/01/01:0.0055062492):0.0120919054):0.0017561660,((KJ680951|US|ST_NA|Cluster_NA|2012/01/01:0.0318854847,KY035215|US|ST_NA|Cluster_NA|2011/01/01:0.0175646675):0.0109450948,MG942604|US|ST_NA|Cluster_NA|2012/01/01:0.0231579878):0.0034775732):0.0007170928,(((CEC-21-5498|MEX|ST_1|Cluster_NA|2021/11/09:0.0451088386,KEXV01043539|BR|ST_NA|Cluster_NA|2016/01/01:0.0361094250):0.0068283529,(((MG942241|US|ST_NA|Cluster_NA|2011/01/01:0.0082628670,(MG943332|US|ST_NA|Cluster_NA|2015/01/01:0.0050423749,MG943572|US|ST_NA|Cluster_NA|2016/01/01:0.0000027755):0.0035037311):0.0065709304,MG943212|US|ST_NA|Cluster_NA|2015/01/01:0.0212555617):0.0224505596,E2000-CAL|MEX|ST_3|Cluster_NA|2015/01/01:0.0453224522):0.0091695236):0.0022080935,(((CEC-22-8690|MEX|ST_1|Cluster_NA|2022/08/22:0.0013281466,(CEC-22-8696|MEX|ST_1|Cluster_NA|2022/08/22:0.0033033091,E6760-LGSE|MEX|ST_3|Cluster_NA|2018/01/01:0.0019115294):0.0012423243):0.0009011469,CEC-22-9333|MEX|ST_1|Cluster_NA|2022/10/19:0.0063344330):0.0367693690,KEXV01016002|BR|ST_NA|Cluster_NA|2015/01/01:0.0547973033):0.0046755136):0.0026351492):0.0009857535,MK580243|US|ST_NA|Cluster_NA|2017/01/01:0.0164194256):0.0006720667,(((((CEC-20-2177|MEX|ST_1|Cluster_NA|2020/12/03:0.0249196671,(((CEC-21-3289|MEX|ST_1|Cluster_NA|2021/04/12:0.0021398194,CEC-21-5155|MEX|ST_1|Cluster_NA|2021/10/08:0.0117108713):0.0030624761,E0017-FLR|MEX|ST_1|Cluster_NA|2011/01/01:0.0060697817):0.0015472444,(CEC-22-6176|MEX|ST_1|Cluster_NA|2022/01/18:0.0091657695,CEC-22-6351|MEX|ST_1|Cluster_NA|2022/02/03:0.0088044484):0.0120633772):0.0155123621):0.0158888208,((KEXV01012120|BR|ST_NA|Cluster_NA|2014/01/01:0.0291456944,MH355095|US|ST_NA|Cluster_NA|2015/01/01:0.0252403729):0.0043149883,((KEXV01031036|BR|ST_NA|Cluster_NA|2015/01/01:0.0203777894,KEXV01041842|BR|ST_NA|Cluster_NA|2017/01/01:0.0191607721):0.0138179015,KEXV01040645|BR|ST_NA|Cluster_NA|2016/01/01:0.0151249765):0.0098748353):0.0025696193):0.0003212469,((((KEXV01002584|BR|ST_NA|Cluster_NA|2015/01/01:0.0068545054,KEXV01033816|BR|ST_NA|Cluster_NA|2016/01/01:0.0224026694):0.0240239431,(KEXV01032178|BR|ST_NA|Cluster_NA|2016/01/01:0.0198622566,KEXV01032770|BR|ST_NA|Cluster_NA|2017/01/01:0.0308508413):0.0107520072):0.0031079909,(MG942867|US|ST_NA|Cluster_NA|2013/01/01:0.0268068626,(((MG943481|US|ST_NA|Cluster_NA|2015/01/01:0.0072660456,MG943674|US|ST_NA|Cluster_NA|2016/01/01:0.0025322194):0.0000027755,(MG943568|US|ST_NA|Cluster_NA|2016/01/01:0.0072980682,MG943607|US|ST_NA|Cluster_NA|2016/01/01:0.0065214868):0.0025307141):0.0087191727,MK922664|US|ST_NA|Cluster_NA|2018/01/01:0.0017897970):0.0022089401):0.0130629071):0.0039735621,(KEXV01033930|BR|ST_NA|Cluster_NA|2016/01/01:0.0303500091,MG942043|US|ST_NA|Cluster_NA|2011/01/01:0.0263817211):0.0052536961):0.0000081218):0.0029682886,((((CEC-21-5090|MEX|ST_1|Cluster_NA|2021/10/05:0.0320573389,KEXV01032935|BR|ST_NA|Cluster_NA|2016/01/01:0.0636700547):0.0032059252,((KEXV01031976|BR|ST_NA|Cluster_NA|2017/01/01:0.0000073355,KT737331|BR|ST_NA|Cluster_NA|2014/01/01:0.0021159934):0.0188556604,MW545364|BR|ST_NA|Cluster_NA|2018/01/01:0.0266587566):0.0201027155):0.0000077845,CEC-22-9245|MEX|ST_1|Cluster_NA|2022/10/07:0.0217189044):0.0025990410,KY036499|US|ST_NA|Cluster_NA|2011/01/01:0.0166781658):0.0062001063):0.0024956756,((((((CEC-22-8166|MEX|ST_2|Cluster_NA|2022/07/04:0.0202503355,KEXV01046451|BR|ST_NA|Cluster_NA|2017/01/01:0.0309987443):0.0047900674,KEXV01043023|BR|ST_NA|Cluster_NA|2016/01/01:0.0183455460):0.0030596969,((((KEXV01032106|BR|ST_NA|Cluster_NA|2016/01/01:0.0203845417,KEXV01032654|BR|ST_NA|Cluster_NA|2017/01/01:0.0122582428):0.0007829085,KEXV01032122|BR|ST_NA|Cluster_NA|2016/01/01:0.0175122757):0.0010758626,((((KEXV01032244|BR|ST_NA|Cluster_NA|2016/01/01:0.0000027755,KEXV01032476|BR|ST_NA|Cluster_NA|2017/01/01:0.0010007438):0.0038731723,KEXV01032701|BR|ST_NA|Cluster_NA|2017/01/01:0.0135185964):0.0019815860,KEXV01032407|BR|ST_NA|Cluster_NA|2016/01/01:0.0209139453):0.0031236983,KEXV01032434|BR|ST_NA|Cluster_NA|2016/01/01:0.0294789278):0.0011779345):0.0105290159,KEXV01032224|BR|ST_NA|Cluster_NA|2016/01/01:0.0165642146):0.0120513242):0.0022656929,((MF456316|US|ST_NA|Cluster_NA|2013/01/01:0.0098452409,(MH354200|US|ST_NA|Cluster_NA|2011/01/01:0.0066727745,KY037002|US|ST_NA|Cluster_NA|2011/01/01:0.0184144359):0.0153976051):0.0044338003,(MG942007|US|ST_NA|Cluster_NA|2011/01/01:0.0136774088,MK922874|US|ST_NA|Cluster_NA|2018/01/01:0.0148704325):0.0072027850):0.0012769936):0.0000073805,(KEXV01043736|BR|ST_NA|Cluster_NA|2016/01/01:0.0360320468,MG942211|US|ST_NA|Cluster_NA|2011/01/01:0.0183331653):0.0038548355):0.0000067673,((((KEXV01039909|BR|ST_NA|Cluster_NA|2016/01/01:0.0121493995,KEXV01040042|BR|ST_NA|Cluster_NA|2017/01/01:0.0161189774):0.0034225519,KEXV01039927|BR|ST_NA|Cluster_NA|2016/01/01:0.0117773937):0.0240685742,(KEXV01043889|BR|ST_NA|Cluster_NA|2016/01/01:0.0506830710,(P-312-CL|PAN|ST_NA|Cluster_NA|2014/01/01:0.0047706030,P-426-CC|PAN|ST_NA|Cluster_NA|2014/01/01:0.0105703496):0.0264875796):0.0102792681):0.0000960216,(MG942161|US|ST_NA|Cluster_NA|2011/01/01:0.0029939628,MG942239|US|ST_NA|Cluster_NA|2011/01/01:0.0026598964):0.0308128654):0.0031830139):0.0038079625):0.0051474540):0.0007369679):0.0007601442,(((((((((CEC-19-0352|MEX|ST_1|Cluster_NA|2019/09/23:0.0007491543,CEC-22-8039|MEX|ST_1|Cluster_NA|2022/06/22:0.0015279371):0.0056165471,E6501-RIPM|MEX|ST_3|Cluster_NA|2018/01/01:0.0081257383):0.0068552101,(((CEC-19-0828|MEX|ST_1|Cluster_NA|2019/11/15:0.0150219023,(CEC-22-9021|MEX|ST_1|Cluster_NA|2022/09/20:0.0001247744,CEC-22-9054|MEX|ST_1|Cluster_NA|2022/09/21:0.0084281134):0.0101672807):0.0004206463,E1271-EJLO|MEX|ST_1|Cluster_NA|2013/01/01:0.0053420267):0.0007885592,CEC-21-2852|MEX|ST_2|Cluster_NA|2021/03/04:0.0166615643):0.0038616031):0.0150394305,((((((CEC-19-0432|MEX|ST_1|Cluster_NA|2019/10/02:0.0044375399,CEC-22-9205|MEX|ST_1|Cluster_NA|2022/10/04:0.0050782158):0.0104372010,CEC-19-0754|MEX|ST_2|Cluster_NA|2019/11/08:0.0214229594):0.0042658909,CEC-21-2893|MEX|ST_1|Cluster_NA|2021/03/09:0.0194774687):0.0034259859,((((CEC-20-1181|MEX|ST_1|Cluster_NA|2020/08/17:0.0036556577,CEC-21-4081|MEX|ST_1|Cluster_NA|2021/06/22:0.0047611599):0.0025192235,CEC-21-3183|MEX|ST_1|Cluster_NA|2021/04/06:0.0040577166):0.0003730910,((CEC-21-5428|MEX|ST_1|Cluster_NA|2021/11/03:0.0000027755,(CEC-22-8814|MEX|ST_1|Cluster_NA|2022/08/30:0.0007219638,CEC-22-9664|MEX|ST_1|Cluster_NA|2022/11/24:0.0018054425):0.0000027755):0.0006897509,CEC-22-6907|MEX|ST_1|Cluster_NA|2022/03/24:0.0007423303):0.0073434960):0.0003576228,CEC-21-2504|MEX|ST_1|Cluster_NA|2021/01/28:0.0040934484):0.0308850271):0.0042988545,((CEC-21-2595|MEX|ST_1|Cluster_NA|2021/02/08:0.0006348786,CEC-22-8700|MEX|ST_1|Cluster_NA|2022/08/22:0.0082647731):0.0082004805,((((CEC-21-5581|MEX|ST_2|Cluster_NA|2021/11/18:0.0091875262,((((CEC-22-7525|MEX|ST_1|Cluster_NA|2022/05/16:0.0074512929,(E0409-JMSV|MEX|ST_3|Cluster_NA|2012/01/01:0.0014692816,E0418-HOMF|MEX|ST_1|Cluster_NA|2012/01/01:0.0007199906):0.0053901929):0.0021171100,E4825-JJGR|MEX|ST_3|Cluster_NA|2017/01/01:0.0009680901):0.0000061004,E5845-OCG|MEX|ST_3|Cluster_NA|2018/01/01:0.0039270116):0.0000064540,E4828-MEPJ|MEX|ST_3|Cluster_NA|2017/01/01:0.0097657971):0.0007501990):0.0008222934,((CEC-22-8400|MEX|ST_2|Cluster_NA|2022/07/21:0.0141969643,E5585-HCH|MEX|ST_3|Cluster_NA|2017/01/01:0.0071772426):0.0025429067,E1953-CEBG|MEX|ST_3|Cluster_NA|2015/01/01:0.0334304677):0.0016167079):0.0022149690,E1806-VMRR|MEX|ST_3|Cluster_NA|2014/01/01:0.0147793020):0.0000065826,(E1954-EPG|MEX|ST_3|Cluster_NA|2015/01/01:0.0101514963,E5760-FRSR|MEX|ST_3|Cluster_NA|2017/01/01:0.0101969546):0.0095374497):0.0014465866):0.0070814936):0.0062386693,(KU190494|CA|ST_NA|Cluster_NA|2011/01/01:0.0000027755,KU190830|CA|ST_NA|Cluster_NA|2013/01/01:0.0011544054):0.0261790427):0.0000891787):0.0162854367,((CEC-19-0684|MEX|ST_1|Cluster_NA|2019/10/30:0.0008838798,(((CEC-20-1682|MEX|ST_1|Cluster_NA|2020/10/12:0.0033148345,E4291-OEAR|MEX|ST_3|Cluster_NA|2017/01/01:0.0019052834):0.0015121682,CEC-22-9267|MEX|ST_1|Cluster_NA|2022/10/11:0.0046978549):0.0009434464,CEC-20-1851|MEX|ST_1|Cluster_NA|2020/10/27:0.0028693754):0.0001881294):0.0062219236,((CEC-20-1446|MEX|ST_1|Cluster_NA|2020/09/15:0.0052961977,CEC-22-7692|MEX|ST_2|Cluster_NA|2022/05/26:0.0036487027):0.0019862214,CEC-22-8815|MEX|ST_1|Cluster_NA|2022/08/31:0.0072499347):0.0099952840):0.0281151667):0.0030547411,(((((CEC-19-0692|MEX|ST_1|Cluster_NA|2019/10/30:0.0391495631,E4655-GLE|MEX|ST_3|Cluster_NA|2017/01/01:0.0405527047):0.0058014777,CEC-20-1771|MEX|ST_1|Cluster_NA|2020/10/20:0.0262083811):0.0062128108,MH832064|US|ST_NA|Cluster_NA|2012/01/01:0.0247991211):0.0036330148,((CEC-22-8802|MEX|ST_1|Cluster_NA|2022/08/30:0.0356559642,MG942445|US|ST_NA|Cluster_NA|2012/01/01:0.0369424407):0.0057015997,KEXV01008448|BR|ST_NA|Cluster_NA|2015/01/01:0.0438369275):0.0053612988):0.0000057147,(((((((((CEC-20-1137|MEX|ST_1|Cluster_NA|2020/08/13:0.0019015603,CEC-20-1309|MEX|ST_1|Cluster_NA|2020/08/31:0.0052611789):0.0041303039,CEC-21-2860|MEX|ST_1|Cluster_NA|2021/03/05:0.0097162506):0.0026536359,CEC-21-4460|MEX|ST_1|Cluster_NA|2021/08/04:0.0159471232):0.0136967081,(((CEC-20-1584|MEX|ST_2|Cluster_NA|2020/10/01:0.0253246141,E2004-JMVF|MEX|ST_1|Cluster_NA|2015/01/01:0.0135394668):0.0032027915,(CEC-22-6958|MEX|ST_1|Cluster_NA|2022/03/28:0.0000065826,CEC-22-6996|MEX|ST_1|Cluster_NA|2022/03/30:0.0007350277):0.0160056979):0.0008740525,(CEC-20-1710|MEX|ST_1|Cluster_NA|2020/10/13:0.0029866761,(CEC-22-9174|MEX|ST_1|Cluster_NA|2022/10/03:0.0033382627,E5697-ACM|MEX|ST_1|Cluster_NA|2017/01/01:0.0009863079):0.0007367715):0.0151395666):0.0024312899):0.0014108530,E4422-CEOL|MEX|ST_2|Cluster_NA|2017/01/01:0.0091703285):0.0002640569,E3418-CJVM|MEX|ST_3|Cluster_NA|2017/01/01:0.0149592414):0.0027198361,((CEC-20-1513|MEX|ST_2|Cluster_NA|2020/09/24:0.0012955404,CEC-20-2207|MEX|ST_1|Cluster_NA|2020/12/04:0.0012282165):0.0202888946,CEC-21-4692|MEX|ST_2|Cluster_NA|2021/08/27:0.0328456958):0.0022242271):0.0000075808,E3557-GCV|MEX|ST_3|Cluster_NA|2017/01/01:0.0130951313):0.0049024462,(CEC-21-3491|MEX|ST_2|Cluster_NA|2021/04/29:0.0076853862,CEC-22-9056|MEX|ST_1|Cluster_NA|2022/09/22:0.0187787373):0.0152649233):0.0199545794):0.0012188816):0.0005516716,(((((((CEC-19-0423|MEX|ST_1|Cluster_NA|2019/10/02:0.0079773606,(CEC-20-1941|MEX|ST_2|Cluster_NA|2020/11/04:0.0050967976,CEC-21-3486|MEX|ST_2|Cluster_NA|2021/04/29:0.0034368281):0.0108947353):0.0056969970,(CEC-20-1543|MEX|ST_1|Cluster_NA|2020/09/28:0.0020687192,CEC-22-7420|MEX|ST_1|Cluster_NA|2022/05/09:0.0070682975):0.0067820015):0.0024880014,(((CEC-22-7196|MEX|ST_1|Cluster_NA|2022/04/19:0.0000065826,CEC-22-9847|MEX|ST_1|Cluster_NA|2022/12/12:0.0036972143):0.0114680056,E2677-FJCM|MEX|ST_1|Cluster_NA|2015/01/01:0.0101710695):0.0095600039,CEC-22-8977|MEX|ST_1|Cluster_NA|2022/09/13:0.0158399732):0.0070421574):0.0053899286,(((CEC-19-0907|MEX|ST_1|Cluster_NA|2019/11/27:0.0004053660,CEC-20-1642|MEX|ST_1|Cluster_NA|2020/10/07:0.0000027755):0.0117059455,(CEC-21-5114|MEX|ST_2|Cluster_NA|2021/10/06:0.0000027755,CEC-22-7514|MEX|ST_1|Cluster_NA|2022/05/16:0.0000027755):0.0008833615):0.0016881636,CEC-22-8165|MEX|ST_1|Cluster_NA|2022/07/01:0.0032655636):0.0134777334):0.0236213217,(KEXV01031367|BR|ST_NA|Cluster_NA|2017/01/01:0.0279091446,MF456631|US|ST_NA|Cluster_NA|2015/01/01:0.0400179378):0.0087124911):0.0040473045,KEXV01032793|BR|ST_NA|Cluster_NA|2016/01/01:0.0425558444):0.0035682048,CEC-22-6848|MEX|ST_1|Cluster_NA|2022/03/17:0.0298477700):0.0016073387):0.0036456314,(((((((((((CEC-19-0539|MEX|ST_1|Cluster_NA|2019/10/11:0.0031149981,((CEC-20-2146|MEX|ST_1|Cluster_NA|2020/12/01:0.0043193405,(CEC-22-6142|MEX|ST_1|Cluster_NA|2022/01/17:0.0031103293,CEC-22-7395|MEX|ST_2|Cluster_NA|2022/05/06:0.0078834615):0.0025541523):0.0011174239,CEC-21-4811|MEX|ST_2|Cluster_NA|2021/09/13:0.0057982175):0.0008667601):0.0008720866,CEC-22-6103|MEX|ST_1|Cluster_NA|2022/01/13:0.0025474159):0.0288537022,((CEC-20-2025|MEX|ST_1|Cluster_NA|2020/11/13:0.0032518894,CEC-21-3286|MEX|ST_1|Cluster_NA|2021/04/12:0.0000027755):0.0314884660,CEC-22-6232|MEX|ST_1|Cluster_NA|2022/01/24:0.0369963921):0.0035062299):0.0007933793,(CEC-21-5512|MEX|ST_1|Cluster_NA|2021/11/11:0.0159262098,E5468-ACC|MEX|ST_2|Cluster_NA|2017/01/01:0.0294559699):0.0126262100):0.0079193427,(CEC-21-3442|MEX|ST_2|Cluster_NA|2021/04/26:0.0441616905,CEC-22-6136|MEX|ST_1|Cluster_NA|2022/01/17:0.0686555089):0.0044155248):0.0098629313,(((((KEXV01031067|BR|ST_NA|Cluster_NA|2015/01/01:0.0131193076,KEXV01042248|BR|ST_NA|Cluster_NA|2016/01/01:0.0258005553):0.0231681705,(KEXV01033271|BR|ST_NA|Cluster_NA|2017/01/01:0.0284194160,KX357226|BR|ST_NA|Cluster_NA|2012/01/01:0.0316089539):0.0161844308):0.0032067583,KEXV01038935|BR|ST_NA|Cluster_NA|2016/01/01:0.0310506474):0.0025217678,E7223-JMTS|MEX|ST_3|Cluster_NA|2018/01/01:0.0393099337):0.0035741130,(MF456520|US|ST_NA|Cluster_NA|2011/01/01:0.0193305412,MF456647|US|ST_NA|Cluster_NA|2012/01/01:0.0417743118):0.0155876341):0.0017939566):0.0016310810,((((((CEC-20-1472|MEX|ST_1|Cluster_NA|2020/09/18:0.0207526442,CEC-22-7034|MEX|ST_2|Cluster_NA|2022/04/01:0.0385183072):0.0083112364,KEXV01036418|BR|ST_NA|Cluster_NA|2017/01/01:0.0681758719):0.0018988366,(((CEC-20-1627|MEX|ST_1|Cluster_NA|2020/10/06:0.0331528034,H-1138-NTA|HON|ST_NA|Cluster_NA|2015/01/01:0.0322342774):0.0056323075,((CEC-21-4453|MEX|ST_1|Cluster_NA|2021/08/03:0.0306475117,E1644-FAH|MEX|ST_3|Cluster_NA|2014/01/01:0.0389537391):0.0066622764,E6252-JGUP|MEX|ST_3|Cluster_NA|2018/01/01:0.0494446115):0.0000063393):0.0038639779,((CEC-21-5735|MEX|ST_1|Cluster_NA|2021/11/29:0.0328851289,KEXV01038880|BR|ST_NA|Cluster_NA|2016/01/01:0.0363713231):0.0070899986,E0629-CJSR|MEX|ST_3|Cluster_NA|2012/01/01:0.0410733965):0.0034035408):0.0014072063):0.0032812487,((MG942635|US|ST_NA|Cluster_NA|2013/01/01:0.0007803659,MG943379|US|ST_NA|Cluster_NA|2015/01/01:0.0024692670):0.0502100225,(E1591-MMM|MEX|ST_3|Cluster_NA|2014/01/01:0.0224739885,E5595-JARR|MEX|ST_3|Cluster_NA|2017/01/01:0.0210787406):0.0163925973):0.0021497528):0.0117155496,(((JX194198|CU|ST_NA|Cluster_NA|2011/01/01:0.0500334627,MK580308|US|ST_NA|Cluster_NA|2017/01/01:0.0144117120):0.0053315765,(MF456347|US|ST_NA|Cluster_NA|2012/01/01:0.0406019113,OQ753058|CA|ST_NA|Cluster_NA|2016/01/01:0.0249944887):0.0052016666):0.0062543251,(((((((KEXV01029596|BR|ST_NA|Cluster_NA|2015/01/01:0.0412651109,KEXV01036262|BR|ST_NA|Cluster_NA|2017/01/01:0.0314560986):0.0021652296,KEXV01036288|BR|ST_NA|Cluster_NA|2017/01/01:0.0305651526):0.0011049203,KEXV01036075|BR|ST_NA|Cluster_NA|2016/01/01:0.0363151461):0.0041537314,((KEXV01036136|BR|ST_NA|Cluster_NA|2016/01/01:0.0156363565,KEXV01036276|BR|ST_NA|Cluster_NA|2017/01/01:0.0199518571):0.0112550698,KEXV01045365|BR|ST_NA|Cluster_NA|2017/01/01:0.0260903840):0.0040849703):0.0145923408,KEXV01031336|BR|ST_NA|Cluster_NA|2015/01/01:0.0272387877):0.0021684873,((KEXV01031205|BR|ST_NA|Cluster_NA|2015/01/01:0.0000027755,KEXV01041940|BR|ST_NA|Cluster_NA|2016/01/01:0.0000027755):0.0299403019,KEXV01045819|BR|ST_NA|Cluster_NA|2017/01/01:0.0402538596):0.0151807181):0.0038596999,KY581517|BR|ST_NA|Cluster_NA|2014/01/01:0.0219358491):0.0055341863):0.0009298823):0.0008420896,((MG942245|US|ST_NA|Cluster_NA|2011/01/01:0.0266862050,MH355142|US|ST_NA|Cluster_NA|2014/01/01:0.0315667463):0.0056693719,MH355067|US|ST_NA|Cluster_NA|2014/01/01:0.0446800106):0.0051378040):0.0019006809):0.0019019720,(((KEXV01002836|BR|ST_NA|Cluster_NA|2015/01/01:0.0195267171,(((KEXV01033969|BR|ST_NA|Cluster_NA|2017/01/01:0.0030653545,(KEXV01034169|BR|ST_NA|Cluster_NA|2017/01/01:0.0026822006,MN509111|BR|ST_NA|Cluster_NA|2014/01/01:0.0000027755):0.0013485015):0.0059516312,KEXV01034114|BR|ST_NA|Cluster_NA|2017/01/01:0.0119103793):0.0089494372,(KEXV01036770|BR|ST_NA|Cluster_NA|2016/01/01:0.0404786678,KEXV01046460|BR|ST_NA|Cluster_NA|2017/01/01:0.0061764955):0.0053138828):0.0034083028):0.0158356203,((KEXV01032077|BR|ST_NA|Cluster_NA|2016/01/01:0.0147065671,KEXV01046041|BR|ST_NA|Cluster_NA|2017/01/01:0.0136551141):0.0141169507,KEXV01032577|BR|ST_NA|Cluster_NA|2017/01/01:0.0575777361):0.0050537282):0.0015350646,(KEXV01032714|BR|ST_NA|Cluster_NA|2017/01/01:0.0286746090,(KEXV01046789|BR|ST_NA|Cluster_NA|2017/01/01:0.0313195103,MN509160|BR|ST_NA|Cluster_NA|2014/01/01:0.0329008857):0.0027954832):0.0023112386):0.0105900268):0.0000061445,(((((((CEC-20-1131|MEX|ST_1|Cluster_NA|2020/08/12:0.0003629807,((CEC-21-2443|MEX|ST_1|Cluster_NA|2021/01/20:0.0007313391,(CEC-21-2825|MEX|ST_1|Cluster_NA|2021/03/01:0.0003637108,CEC-21-3844|MEX|ST_1|Cluster_NA|2021/06/02:0.0018203260):0.0003638454):0.0000027755,CEC-22-8250|MEX|ST_1|Cluster_NA|2022/07/08:0.0003642162):0.0003626420):0.0164349475,E0024-EGR|MEX|ST_1|Cluster_NA|2011/01/01:0.0097226384):0.0020995576,(CEC-20-1999|MEX|ST_1|Cluster_NA|2020/11/11:0.0123673156,CEC-21-2649|MEX|ST_2|Cluster_NA|2021/02/12:0.0091960254):0.0122870696):0.0022239989,E2024-JHC|MEX|ST_3|Cluster_NA|2015/01/01:0.0191234194):0.0044835130,CEC-20-2154|MEX|ST_1|Cluster_NA|2020/12/01:0.0181521524):0.0240179402,MF457108|US|ST_NA|Cluster_NA|2013/01/01:0.0420962472):0.0112278506,(((((((CEC-20-1400|MEX|ST_2|Cluster_NA|2020/09/10:0.0000027755,CEC-21-4277|MEX|ST_2|Cluster_NA|2021/07/12:0.0024162557):0.0000027755,CEC-21-2458|MEX|ST_2|Cluster_NA|2021/01/22:0.0022312007):0.0334660955,KEXV01038877|BR|ST_NA|Cluster_NA|2016/01/01:0.0177737399):0.0056159925,E7495-FJV|MEX|ST_3|Cluster_NA|2018/01/01:0.0210912396):0.0037156284,(((CEC-21-3795|MEX|ST_1|Cluster_NA|2021/05/26:0.0216424676,S-041-ORRP|SAL|ST_NA|Cluster_NA|2012/01/01:0.0147751087):0.0213037743,KEXV01033747|BR|ST_NA|Cluster_NA|2017/01/01:0.0426836753):0.0043012799,KY037092|US|ST_NA|Cluster_NA|2011/01/01:0.0155008358):0.0050514985):0.0063642716,(((((KEXV01029577|BR|ST_NA|Cluster_NA|2015/01/01:0.0280318718,KEXV01036080|BR|ST_NA|Cluster_NA|2016/01/01:0.0220072303):0.0081484820,KEXV01036143|BR|ST_NA|Cluster_NA|2016/01/01:0.0137648098):0.0077407819,E6260-JDAS|MEX|ST_3|Cluster_NA|2018/01/01:0.0293099162):0.0066203289,(KEXV01046043|BR|ST_NA|Cluster_NA|2017/01/01:0.0291196467,KEXV01046436|BR|ST_NA|Cluster_NA|2017/01/01:0.0387001788):0.0046773117):0.0018364672,(((KEXV01037511|BR|ST_NA|Cluster_NA|2016/01/01:0.0312069702,KEXV01045497|BR|ST_NA|Cluster_NA|2017/01/01:0.0439048234):0.0109564248,ON423268|BR|ST_NA|Cluster_NA|2016/01/01:0.0455735673):0.0026735504,KEXV01046335|BR|ST_NA|Cluster_NA|2017/01/01:0.0358195816):0.0079972869):0.0000073795):0.0000582730,(CEC-22-9312|MEX|ST_1|Cluster_NA|2022/10/17:0.0382827032,MG942720|US|ST_NA|Cluster_NA|2013/01/01:0.0309492638):0.0015643883):0.0049610632):0.0007281542):0.0014432977,(((KEXV01033325|BR|ST_NA|Cluster_NA|2016/01/01:0.0186228872,KEXV01035903|BR|ST_NA|Cluster_NA|2017/01/01:0.0173801652):0.0078868027,((((E0936-MZA|MEX|ST_3|Cluster_NA|2013/01/01:0.0188548311,E0940-FAVB|MEX|ST_3|Cluster_NA|2013/01/01:0.0065864638):0.0093599796,((E1079-EIBM|MEX|ST_3|Cluster_NA|2013/01/01:0.0029331869,(E6455-IRB|MEX|ST_3|Cluster_NA|2018/01/01:0.0079676231,E6456-CLC|MEX|ST_3|Cluster_NA|2018/01/01:0.0000027755):0.0169643688):0.0169555108,(((((E1180-DCC|MEX|ST_3|Cluster_NA|2013/01/01:0.0065521293,E1516-JACT|MEX|ST_3|Cluster_NA|2014/01/01:0.0000027755):0.0084609898,E3469-MCM|MEX|ST_3|Cluster_NA|2017/01/01:0.0032488232):0.0018647103,E3287-APRC|MEX|ST_3|Cluster_NA|2017/01/01:0.0124677933):0.0000027755,E3005-GFC|MEX|ST_3|Cluster_NA|2016/01/01:0.0126190735):0.0013687085,E1346-JATE|MEX|ST_3|Cluster_NA|2013/01/01:0.0148619307):0.0028055703):0.0000027755):0.0189996452,(E1109-JASV|MEX|ST_3|Cluster_NA|2013/01/01:0.0336630854,((((E1170-SVT|MEX|ST_3|Cluster_NA|2013/01/01:0.0093128099,E3013-RCV|MEX|ST_3|Cluster_NA|2016/01/01:0.0031305415):0.0139900971,(E1748-AYMD|MEX|ST_3|Cluster_NA|2014/01/01:0.0112498226,(E3184-ARG|MEX|ST_3|Cluster_NA|2017/01/01:0.0018501332,E3185-FJRG|MEX|ST_3|Cluster_NA|2017/01/01:0.0053427920):0.0077379215):0.0081549396):0.0041661996,E2600-FDH|MEX|ST_3|Cluster_NA|2015/01/01:0.0382791350):0.0086233693,(((E1179-JLLA|MEX|ST_3|Cluster_NA|2013/01/01:0.0116367238,((E1613-DMA|MEX|ST_3|Cluster_NA|2014/01/01:0.0058689026,E1614-EAG|MEX|ST_3|Cluster_NA|2014/01/01:0.0061289697):0.0098774398,E1783-GRCG|MEX|ST_3|Cluster_NA|2014/01/01:0.0080413040):0.0079090462):0.0093654026,(E1260-ASD|MEX|ST_3|Cluster_NA|2013/01/01:0.0285761312,E2880-CBC|MEX|ST_3|Cluster_NA|2016/01/01:0.0282734023):0.0043065920):0.0075855492,E6142-KHM|MEX|ST_3|Cluster_NA|2018/01/01:0.0331368280):0.0006807571):0.0055828821):0.0006576841):0.0025950981,(((((E0937-FCO|MEX|ST_3|Cluster_NA|2013/01/01:0.0000069578,E0939-GJE|MEX|ST_3|Cluster_NA|2013/01/01:0.0044879823):0.0119892773,(E2556-MPC|MEX|ST_3|Cluster_NA|2015/01/01:0.0125956672,E7343-JOOR|MEX|ST_3|Cluster_NA|2018/01/01:0.0092160504):0.0176262886):0.0068086696,(E3991-CADU|MEX|ST_3|Cluster_NA|2017/01/01:0.0000027755,E6235-CADU|MEX|ST_3|Cluster_NA|2018/01/01:0.0000027755):0.0193027280):0.0019518545,E4185-LAAP|MEX|ST_3|Cluster_NA|2017/01/01:0.0254444820):0.0131820515,(((E2460-MLJ|MEX|ST_3|Cluster_NA|2015/01/01:0.0108206730,(E5506-JOG|MEX|ST_3|Cluster_NA|2017/01/01:0.0048992290,E7341-JLT|MEX|ST_3|Cluster_NA|2018/01/01:0.0050111164):0.0048953957):0.0073827127,E4554-MASS|MEX|ST_3|Cluster_NA|2017/01/01:0.0174353797):0.0088342561,E4577-MDG|MEX|ST_3|Cluster_NA|2017/01/01:0.0367846437):0.0083028424):0.0000065961):0.0094999856):0.0000065826,(KEXV01038085|BR|ST_NA|Cluster_NA|2017/01/01:0.0135001900,KEXV01039091|BR|ST_NA|Cluster_NA|2017/01/01:0.0212180779):0.0049306963):0.0040534819):0.0009531682,((((MF455567|US|ST_NA|Cluster_NA|2012/01/01:0.0322591253,((E1988-JCVM|MEX|ST_3|Cluster_NA|2015/01/01:0.0006322130,E7355-JSMC|MEX|ST_3|Cluster_NA|2018/01/01:0.0104720482):0.0066069564,E6758-LAG|MEX|ST_3|Cluster_NA|2018/01/01:0.0037657428):0.0270194386):0.0073478928,(MN971731|US|ST_NA|Cluster_NA|2017/01/01:0.0397874349,E2669-ALC|MEX|ST_3|Cluster_NA|2015/01/01:0.0426439967):0.0007780955):0.0040986056,(MF456046|US|ST_NA|Cluster_NA|2011/01/01:0.0249395973,(MH352712|US|ST_NA|Cluster_NA|2011/01/01:0.0327379723,MH354843|US|ST_NA|Cluster_NA|2013/01/01:0.0372615546):0.0050035982):0.0068269469):0.0011146823,(E1087-JACT|MEX|ST_3|Cluster_NA|2013/01/01:0.0070679623,E6934-JAMK|MEX|ST_3|Cluster_NA|2018/01/01:0.0258580974):0.0096938999):0.0016694726):0.0005387601):0.0010994848,((((((KEXV01029367|BR|ST_NA|Cluster_NA|2015/01/01:0.0211759169,MW545351|BR|ST_NA|Cluster_NA|2018/01/01:0.0132821538):0.0106897703,KEXV01031890|BR|ST_NA|Cluster_NA|2017/01/01:0.0222529005):0.0060112970,KEXV01033022|BR|ST_NA|Cluster_NA|2016/01/01:0.0383706233):0.0117291520,(KEXV01031871|BR|ST_NA|Cluster_NA|2017/01/01:0.0074709756,((KEXV01042370|BR|ST_NA|Cluster_NA|2017/01/01:0.0411648209,KEXV01046006|BR|ST_NA|Cluster_NA|2017/01/01:0.0072011000):0.0043702799,KEXV01046342|BR|ST_NA|Cluster_NA|2017/01/01:0.0047406339):0.0026660759):0.0120651162):0.0078283922,(KEXV01032684|BR|ST_NA|Cluster_NA|2017/01/01:0.0288990323,((MK580221|US|ST_NA|Cluster_NA|2016/01/01:0.0388525060,MK817443|CU|ST_NA|Cluster_NA|2017/01/01:0.0300035003):0.0039095114,((((E0158-NJMR|MEX|ST_3|Cluster_NA|2011/01/01:0.0172722551,(E4113-IEGL|MEX|ST_3|Cluster_NA|2017/01/01:0.0009741534,(E6050-JRSV|MEX|ST_3|Cluster_NA|2018/01/01:0.0038291567,E6703-BIPM|MEX|ST_3|Cluster_NA|2018/01/01:0.0038542865):0.0000027755):0.0175598046):0.0035270095,E6029-RSP|MEX|ST_3|Cluster_NA|2018/01/01:0.0289640233):0.0009037049,E7109-PPC|MEX|ST_3|Cluster_NA|2018/01/01:0.0227855546):0.0016345002,E4720-RAS|MEX|ST_1|Cluster_NA|2017/01/01:0.0202621466):0.0092011217):0.0051627446):0.0037505986):0.0020546776,((KEXV01040191|BR|ST_NA|Cluster_NA|2017/01/01:0.0164508545,MF456180|US|ST_NA|Cluster_NA|2012/01/01:0.0276744024):0.0021760126,(KEXV01043970|BR|ST_NA|Cluster_NA|2016/01/01:0.0351317307,(MH354511|US|ST_NA|Cluster_NA|2011/01/01:0.0300851963,B-040-YM|BEL|ST_NA|Cluster_NA|2013/01/01:0.0341788951):0.0031719024):0.0017380073):0.0028963406):0.0017868957):0.0000056443):0.0007733246,(((((((((((CEC-19-0677|MEX|ST_2|Cluster_NA|2019/10/28:0.0025044280,CEC-22-9362|MEX|ST_2|Cluster_NA|2022/10/20:0.0090524483):0.0205933491,CEC-22-6143|MEX|ST_1|Cluster_NA|2022/01/17:0.0231758392):0.0194897995,(E0549-GHR|MEX|ST_3|Cluster_NA|2012/01/01:0.0134725026,E0553-OGG|MEX|ST_3|Cluster_NA|2012/01/01:0.0231101229):0.0321208516):0.0011248652,(KEXV01032971|BR|ST_NA|Cluster_NA|2016/01/01:0.0345485277,KEXV01033111|BR|ST_NA|Cluster_NA|2017/01/01:0.0155027017):0.0214093491):0.0008971068,KEXV01031688|BR|ST_NA|Cluster_NA|2016/01/01:0.0222231893):0.0021939494,((CEC-22-7427|MEX|ST_2|Cluster_NA|2022/05/09:0.0155337829,KJ598599|US|ST_NA|Cluster_NA|2012/01/01:0.0055832316):0.0320397533,E3003-MGVC|MEX|ST_3|Cluster_NA|2016/01/01:0.0524219405):0.0065373422):0.0005260708,MN461647|US|ST_NA|Cluster_NA|2014/01/01:0.0195581404):0.0019879650,((((KJ598584|US|ST_NA|Cluster_NA|2012/01/01:0.0298581481,MG942368|US|ST_NA|Cluster_NA|2012/01/01:0.0184773409):0.0090117982,(E4663-LRER|MEX|ST_3|Cluster_NA|2017/01/01:0.0260009578,E5918-DCC|MEX|ST_3|Cluster_NA|2018/01/01:0.0185508390):0.0238273703):0.0000058980,OP700921|US|ST_NA|Cluster_NA|2018/01/01:0.0344640103):0.0029014246,MG942294|US|ST_NA|Cluster_NA|2012/01/01:0.0263965935):0.0072104206):0.0000076351,((((CEC-20-0976|MEX|ST_1|Cluster_NA|2020/07/21:0.0064667445,CEC-21-3482|MEX|ST_1|Cluster_NA|2021/04/29:0.0018257328):0.0319136669,(((CEC-21-3595|MEX|ST_1|Cluster_NA|2021/05/10:0.0000065356,CEC-21-5110|MEX|ST_1|Cluster_NA|2021/10/06:0.0074130937):0.0105651696,CEC-22-7948|MEX|ST_1|Cluster_NA|2022/06/14:0.0082899388):0.0122342812,(CEC-22-6856|MEX|ST_2|Cluster_NA|2022/03/17:0.0260581204,E7024-MAHH|MEX|ST_3|Cluster_NA|2018/01/01:0.0112395741):0.0063422460):0.0063020735):0.0130709215,(((CEC-21-4146|MEX|ST_2|Cluster_NA|2021/06/29:0.0036505048,((CEC-22-9624|MEX|ST_1|Cluster_NA|2022/11/17:0.0003627537,CEC-22-9784|MEX|ST_1|Cluster_NA|2022/12/06:0.0007204919):0.0000027755,CEC-22-9788|MEX|ST_1|Cluster_NA|2022/12/06:0.0014582973):0.0043397518):0.0250301721,KEXV01044930|BR|ST_NA|Cluster_NA|2017/01/01:0.0435746293):0.0053129854,(KU190736|CA|ST_NA|Cluster_NA|2013/01/01:0.0299862704,KU190797|CA|ST_NA|Cluster_NA|2013/01/01:0.0180884514):0.0131817705):0.0024018607):0.0054231312,ON816965|CA|ST_NA|Cluster_NA|2018/01/01:0.0330100908):0.0038914518):0.0011196121,((((((((((KEXV01009289|BR|ST_NA|Cluster_NA|2015/01/01:0.0257085265,KEXV01040975|BR|ST_NA|Cluster_NA|2016/01/01:0.0469016590):0.0103571683,(KEXV01040388|BR|ST_NA|Cluster_NA|2016/01/01:0.0154207312,KEXV01041209|BR|ST_NA|Cluster_NA|2017/01/01:0.0085122532):0.0106373096):0.0035874054,((KEXV01012090|BR|ST_NA|Cluster_NA|2015/01/01:0.0153535959,KEXV01035834|BR|ST_NA|Cluster_NA|2017/01/01:0.0215967882):0.0194071687,((KEXV01015810|BR|ST_NA|Cluster_NA|2015/01/01:0.0180977675,(KEXV01038480|BR|ST_NA|Cluster_NA|2016/01/01:0.0456791631,KEXV01041594|BR|ST_NA|Cluster_NA|2017/01/01:0.0603198500):0.0041688323):0.0020647389,KEXV01041280|BR|ST_NA|Cluster_NA|2017/01/01:0.0266881469):0.0012035290):0.0051377976):0.0000062686,((KEXV01040371|BR|ST_NA|Cluster_NA|2016/01/01:0.0116724497,KEXV01041636|BR|ST_NA|Cluster_NA|2017/01/01:0.0172844128):0.0018580653,(KEXV01041151|BR|ST_NA|Cluster_NA|2017/01/01:0.0044217299,(KR066307|BR|ST_NA|Cluster_NA|2014/01/01:0.0163458438,KR066305|BR|ST_NA|Cluster_NA|2014/01/01:0.0205849979):0.0017351566):0.0209360589):0.0027467743):0.0015853139,(KEXV01012594|BR|ST_NA|Cluster_NA|2015/01/01:0.0320229042,(KEXV01041006|BR|ST_NA|Cluster_NA|2016/01/01:0.0174725983,KR066296|BR|ST_NA|Cluster_NA|2012/01/01:0.0232936726):0.0075029259):0.0097022155):0.0084465681,KEXV01042987|BR|ST_NA|Cluster_NA|2016/01/01:0.0439355602):0.0041338081,(((KEXV01015799|BR|ST_NA|Cluster_NA|2015/01/01:0.0239313592,KEXV01045557|BR|ST_NA|Cluster_NA|2017/01/01:0.0424198646):0.0070162771,KEXV01046299|BR|ST_NA|Cluster_NA|2017/01/01:0.0215911911):0.0042887112,KEXV01041173|BR|ST_NA|Cluster_NA|2017/01/01:0.0259505801):0.0086102546):0.0031271008,KEXV01030864|BR|ST_NA|Cluster_NA|2015/01/01:0.0259882698):0.0086027191,(KY190195|US|ST_NA|Cluster_NA|2012/01/01:0.0280334207,((E2117-RKVI|MEX|ST_1|Cluster_NA|2015/01/01:0.0000027755,E2165-JCSV|MEX|ST_1|Cluster_NA|2015/01/01:0.0038718621):0.0248239803,E4789-LRTD|MEX|ST_3|Cluster_NA|2017/01/01:0.0366473712):0.0061292439):0.0018318136):0.0013034335,(((((KEXV01032918|BR|ST_NA|Cluster_NA|2016/01/01:0.0291075382,KEXV01036807|BR|ST_NA|Cluster_NA|2016/01/01:0.0199625810):0.0189311467,MF457321|US|ST_NA|Cluster_NA|2015/01/01:0.0425781528):0.0037249834,E4793-JVMB|MEX|ST_3|Cluster_NA|2017/01/01:0.0211496158):0.0006955807,(MK922741|US|ST_NA|Cluster_NA|2018/01/01:0.0318480917,OR736772|US|ST_NA|Cluster_NA|2016/01/01:0.0339284923):0.0039861081):0.0009536520,((KEXV01040835|BR|ST_NA|Cluster_NA|2016/01/01:0.0437308310,MF457037|US|ST_NA|Cluster_NA|2012/01/01:0.0255812022):0.0055437228,(((E3026-GAMT|MEX|ST_3|Cluster_NA|2016/01/01:0.0075366453,E5312-JCNM|MEX|ST_3|Cluster_NA|2017/01/01:0.0103163474):0.0179371177,E4485-MHS|MEX|ST_3|Cluster_NA|2017/01/01:0.0080753736):0.0023993917,E3552-ROCP|MEX|ST_3|Cluster_NA|2017/01/01:0.0151306333):0.0132895098):0.0070008301):0.0000704366):0.0011191276):0.0005958327,((((KEXV01029322|BR|ST_NA|Cluster_NA|2015/01/01:0.0069291328,KEXV01031746|BR|ST_NA|Cluster_NA|2017/01/01:0.0000065826):0.0247816195,KEXV01035250|BR|ST_NA|Cluster_NA|2017/01/01:0.0471756698):0.0120982465,(KEXV01036480|BR|ST_NA|Cluster_NA|2016/01/01:0.0062012577,KEXV01036481|BR|ST_NA|Cluster_NA|2016/01/01:0.0240691794):0.0200832154):0.0000074304,((((((((KJ598579|US|ST_NA|Cluster_NA|2012/01/01:0.0006213109,(MG942967|US|ST_NA|Cluster_NA|2014/01/01:0.0000027755,MG943122|US|ST_NA|Cluster_NA|2014/01/01:0.0024698165):0.0087866002):0.0098274149,(MF457209|US|ST_NA|Cluster_NA|2013/01/01:0.0156056374,MG942257|US|ST_NA|Cluster_NA|2011/01/01:0.0151387400):0.0015847049):0.0022474748,MG943147|US|ST_NA|Cluster_NA|2014/01/01:0.0057634986):0.0009946657,(MG942182|US|ST_NA|Cluster_NA|2011/01/01:0.0038300955,((((MH353830|US|ST_NA|Cluster_NA|2011/01/01:0.0039863308,MH354517|US|ST_NA|Cluster_NA|2011/01/01:0.0022376666):0.0021060750,(MH354866|US|ST_NA|Cluster_NA|2013/01/01:0.0083184566,(MH355017|US|ST_NA|Cluster_NA|2014/01/01:0.0029033881,MH355018|US|ST_NA|Cluster_NA|2014/01/01:0.0036155953):0.0046253265):0.0004732837):0.0000027755,((MH354357|US|ST_NA|Cluster_NA|2011/01/01:0.0000027755,MH354673|US|ST_NA|Cluster_NA|2011/01/01:0.0000027755):0.0007158454,(MH354839|US|ST_NA|Cluster_NA|2013/01/01:0.0000027755,(MH354901|US|ST_NA|Cluster_NA|2013/01/01:0.0000027755,((MH354909|US|ST_NA|Cluster_NA|2013/01/01:0.0000027755,MH354910|US|ST_NA|Cluster_NA|2013/01/01:0.0014569300):0.0000076067,MH354974|US|ST_NA|Cluster_NA|2014/01/01:0.0029401528):0.0000027755):0.0000027755):0.0036975751):0.0068295105):0.0008344368,MH355251|US|ST_NA|Cluster_NA|2015/01/01:0.0056468959):0.0087372229):0.0000065826):0.0000027755,(MG942605|US|ST_NA|Cluster_NA|2012/01/01:0.0114314508,MG942625|US|ST_NA|Cluster_NA|2013/01/01:0.0172601830):0.0025508500):0.0066643732,(KX505412|US|ST_NA|Cluster_NA|2014/01/01:0.0000027755,MH832797|US|ST_NA|Cluster_NA|2011/01/01:0.0000027755):0.0202015662):0.0141303667,MG943510|US|ST_NA|Cluster_NA|2016/01/01:0.0124136586):0.0101687005,(MK580211|US|ST_NA|Cluster_NA|2016/01/01:0.0196194441,MK580232|US|ST_NA|Cluster_NA|2017/01/01:0.0296936208):0.0177586469):0.0000055749):0.0055008989):0.0010017076):0.0008208676):0.0000082890):0.0000027755,((((((((((((((((CEC-19-0016|MEX|ST_2|Cluster_NA|2019/07/17:0.0070301855,(CEC-20-1685|MEX|ST_2|Cluster_NA|2020/10/12:0.0083780177,CEC-21-3963|MEX|ST_2|Cluster_NA|2021/06/11:0.0038977908):0.0008489829):0.0028424748,(CEC-21-2323|MEX|ST_2|Cluster_NA|2021/01/08:0.0021870955,(CEC-21-2393|MEX|ST_1|Cluster_NA|2021/01/15:0.0020220298,CEC-22-8887|MEX|ST_2|Cluster_NA|2022/09/06:0.0000027755):0.0016017754):0.0102478174):0.0023053775,CEC-22-9652|MEX|ST_2|Cluster_NA|2022/11/23:0.0067796116):0.0031655310,(CEC-20-1475|MEX|ST_2|Cluster_NA|2020/09/18:0.0003926278,CEC-21-4182|MEX|ST_2|Cluster_NA|2021/07/02:0.0064126790):0.0093734967):0.0031254000,((CEC-20-1497|MEX|ST_1|Cluster_NA|2020/09/22:0.0042894057,CEC-22-6406|MEX|ST_1|Cluster_NA|2022/02/09:0.0055422729):0.0129082986,CEC-21-5321|MEX|ST_2|Cluster_NA|2021/10/22:0.0192404411):0.0016562004):0.0021205594,CEC-21-3893|MEX|ST_2|Cluster_NA|2021/06/07:0.0184904351):0.0023249212,CEC-22-6698|MEX|ST_2|Cluster_NA|2022/03/04:0.0246588352):0.0087043903,(CEC-21-4480|MEX|ST_1|Cluster_NA|2021/08/05:0.0074006266,CEC-21-5832|MEX|ST_1|Cluster_NA|2021/12/06:0.0098117724):0.0202003989):0.0222854519,(((((CEC-21-4509|MEX|ST_1|Cluster_NA|2021/08/09:0.0026537755,CEC-22-7918|MEX|ST_2|Cluster_NA|2022/06/10:0.0078961568):0.0297190282,(KJ474299|PA|ST_NA|Cluster_NA|2011/01/01:0.0000027755,P-021-MMO|PAN|ST_NA|Cluster_NA|2011/01/01:0.0000027755):0.0302540718):0.0086955619,((KEXV01009207|BR|ST_NA|Cluster_NA|2015/01/01:0.0365436462,E5707-FHT|MEX|ST_3|Cluster_NA|2017/01/01:0.0324779609):0.0076394275,((((MH354452|US|ST_NA|Cluster_NA|2011/01/01:0.0000027755,MH354541|US|ST_NA|Cluster_NA|2011/01/01:0.0018511915):0.0048377739,MH355240|US|ST_NA|Cluster_NA|2015/01/01:0.0027238138):0.0102656621,(H-0954-CADG|HON|ST_NA|Cluster_NA|2014/01/01:0.0064241969,H-1162-EERF|HON|ST_NA|Cluster_NA|2015/01/01:0.0132747584):0.0038194986):0.0203100370,MH354682|US|ST_NA|Cluster_NA|2011/01/01:0.0288578457):0.0066247424):0.0000082813):0.0012054047,(E2374-HSS|MEX|ST_2|Cluster_NA|2015/01/01:0.0313412060,(E4130-JCBM|MEX|ST_2|Cluster_NA|2017/01/01:0.0095981292,E4131-MGJ|MEX|ST_2|Cluster_NA|2017/01/01:0.0053480930):0.0255951390):0.0078363289):0.0022774409,((CEC-21-5330|MEX|ST_1|Cluster_NA|2021/10/25:0.0239112577,KEXV01033139|BR|ST_NA|Cluster_NA|2017/01/01:0.0361468511):0.0030369933,(KR066168|BR|ST_NA|Cluster_NA|2013/01/01:0.0364952879,KY036961|US|ST_NA|Cluster_NA|2011/01/01:0.0252201301):0.0062300322):0.0036735307):0.0029079615):0.0041838040,MG943515|US|ST_NA|Cluster_NA|2016/01/01:0.0085414669):0.0000032791,(((KEXV01014637|BR|ST_NA|Cluster_NA|2014/01/01:0.0318010832,(KEXV01031786|BR|ST_NA|Cluster_NA|2017/01/01:0.0187049450,KEXV01031807|BR|ST_NA|Cluster_NA|2017/01/01:0.0027742714):0.0119360665):0.0074818944,(((KEXV01033278|BR|ST_NA|Cluster_NA|2017/01/01:0.0063283530,KEXV01039911|BR|ST_NA|Cluster_NA|2016/01/01:0.0138087893):0.0083682104,KEXV01033345|BR|ST_NA|Cluster_NA|2016/01/01:0.0255000881):0.0040645355,(KEXV01035630|BR|ST_NA|Cluster_NA|2017/01/01:0.0229112344,KEXV01035693|BR|ST_NA|Cluster_NA|2017/01/01:0.0158838489):0.0113108910):0.0052272699):0.0015997848,((KEXV01014645|BR|ST_NA|Cluster_NA|2014/01/01:0.0326169774,KEXV01037018|BR|ST_NA|Cluster_NA|2016/01/01:0.0186796194):0.0015302357,(KEXV01037114|BR|ST_NA|Cluster_NA|2017/01/01:0.0255169063,(MG942697|US|ST_NA|Cluster_NA|2013/01/01:0.0652304062,MH354685|US|ST_NA|Cluster_NA|2011/01/01:0.0247306465):0.0055038552):0.0015197592):0.0013928893):0.0041903513):0.0000074709,(((((((CEC-22-8432|MEX|ST_1|Cluster_NA|2022/08/01:0.0000027755,CEC-22-8509|MEX|ST_1|Cluster_NA|2022/08/05:0.0003560795):0.0270121716,(KEXV01044758|BR|ST_NA|Cluster_NA|2016/01/01:0.0468102728,KEXV01045065|BR|ST_NA|Cluster_NA|2017/01/01:0.0302801574):0.0065291686):0.0030378298,((((((KEXV01032179|BR|ST_NA|Cluster_NA|2016/01/01:0.0181994298,KEXV01032624|BR|ST_NA|Cluster_NA|2017/01/01:0.0057923617):0.0009400458,KEXV01032522|BR|ST_NA|Cluster_NA|2017/01/01:0.0171079057):0.0020172831,KEXV01032703|BR|ST_NA|Cluster_NA|2017/01/01:0.0107625254):0.0064987720,KEXV01045892|BR|ST_NA|Cluster_NA|2017/01/01:0.0186057177):0.0150021933,KEXV01046810|BR|ST_NA|Cluster_NA|2016/01/01:0.0224516188):0.0053641966,(KEXV01035075|BR|ST_NA|Cluster_NA|2017/01/01:0.0323978038,KEXV01046679|BR|ST_NA|Cluster_NA|2017/01/01:0.0522985018):0.0036646078):0.0059736651):0.0030665196,KEXV01015116|BR|ST_NA|Cluster_NA|2014/01/01:0.0223977369):0.0038198870,((KEXV01034525|BR|ST_NA|Cluster_NA|2016/01/01:0.0316258019,(KEXV01035122|BR|ST_NA|Cluster_NA|2017/01/01:0.0225791796,KEXV01044503|BR|ST_NA|Cluster_NA|2016/01/01:0.0386449916):0.0082205646):0.0121476082,KEXV01035885|BR|ST_NA|Cluster_NA|2017/01/01:0.0198658830):0.0040616293):0.0004294499,(KEXV01016151|BR|ST_NA|Cluster_NA|2015/01/01:0.0378748785,KEXV01039440|BR|ST_NA|Cluster_NA|2017/01/01:0.0573383444):0.0086027064):0.0036453741,(KEXV01008543|BR|ST_NA|Cluster_NA|2015/01/01:0.0217747897,(KEXV01033291|BR|ST_NA|Cluster_NA|2016/01/01:0.0251785893,KEXV01039564|BR|ST_NA|Cluster_NA|2017/01/01:0.0219399203):0.0061760067):0.0059067144):0.0033540951):0.0035368864,(((((CEC-19-1027|MEX|ST_2|Cluster_NA|2019/12/11:0.0303932501,MG943404|US|ST_NA|Cluster_NA|2015/01/01:0.0351169964):0.0059754482,CEC-21-3924|MEX|ST_2|Cluster_NA|2021/06/09:0.0375381802):0.0000068224,((CEC-20-1033|MEX|ST_1|Cluster_NA|2020/07/30:0.0136338173,(CEC-20-2085|MEX|ST_1|Cluster_NA|2020/11/23:0.0116659002,CEC-22-6983|MEX|ST_2|Cluster_NA|2022/03/29:0.0110510361):0.0091471356):0.0165006718,((CEC-21-5032|MEX|ST_2|Cluster_NA|2021/09/30:0.0458563082,(CEC-22-8294|MEX|ST_1|Cluster_NA|2022/07/13:0.0164453459,(E5382-EECN|MEX|ST_1|Cluster_NA|2017/01/01:0.0052771199,E6175-SVCR|MEX|ST_1|Cluster_NA|2018/01/01:0.0021822058):0.0052072826):0.0070960878):0.0047911709,E4859-BMC|MEX|ST_1|Cluster_NA|2017/01/01:0.0155845362):0.0024114716):0.0070424081):0.0080860128,((((CEC-20-1373|MEX|ST_1|Cluster_NA|2020/09/07:0.0471035452,((((CEC-22-6317|MEX|ST_1|Cluster_NA|2022/02/01:0.0112916862,(E3263-FEPG|MEX|ST_3|Cluster_NA|2017/01/01:0.0028852721,E3402-CCD|MEX|ST_3|Cluster_NA|2017/01/01:0.0009565673):0.0073345555):0.0022338370,(E6340-HDTR|MEX|ST_3|Cluster_NA|2018/01/01:0.0041305645,E7439-CMR|MEX|ST_3|Cluster_NA|2018/01/01:0.0000027755):0.0091290727):0.0011289386,E7485-JHP|MEX|ST_3|Cluster_NA|2018/01/01:0.0086478813):0.0114679871,E4147-EPSM|MEX|ST_3|Cluster_NA|2017/01/01:0.0079255562):0.0361946398):0.0020011827,((KEXV01033081|BR|ST_NA|Cluster_NA|2016/01/01:0.0330762524,KEXV01042650|BR|ST_NA|Cluster_NA|2017/01/01:0.0297143588):0.0071646985,KEXV01036800|BR|ST_NA|Cluster_NA|2016/01/01:0.0438624597):0.0025742841):0.0034033559,CEC-21-2433|MEX|ST_1|Cluster_NA|2021/01/20:0.0352917801):0.0025005269,(((KEXV01039144|BR|ST_NA|Cluster_NA|2017/01/01:0.0271614108,KEXV01039464|BR|ST_NA|Cluster_NA|2017/01/01:0.0156768547):0.0069556168,(((MN528300|BR|ST_NA|Cluster_NA|2015/01/01:0.0010024033,MN528339|BR|ST_NA|Cluster_NA|2018/01/01:0.0009989663):0.0015708602,MN528317|BR|ST_NA|Cluster_NA|2016/01/01:0.0004079325):0.0064382142,MN528334|BR|ST_NA|Cluster_NA|2017/01/01:0.0111999967):0.0177403768):0.0023115750,KEXV01042995|BR|ST_NA|Cluster_NA|2016/01/01:0.0289959059):0.0031823129):0.0020830666):0.0005987345,(((CEC-21-3600|MEX|ST_1|Cluster_NA|2021/05/11:0.0390959572,MH354907|US|ST_NA|Cluster_NA|2013/01/01:0.0303657537):0.0090023128,((((((MF456349|US|ST_NA|Cluster_NA|2011/01/01:0.0033363921,MG943344|US|ST_NA|Cluster_NA|2015/01/01:0.0038248618):0.0025433727,(MG943291|US|ST_NA|Cluster_NA|2015/01/01:0.0000027755,MG943292|US|ST_NA|Cluster_NA|2015/01/01:0.0000027755):0.0112761548):0.0000065898,MF456830|US|ST_NA|Cluster_NA|2015/01/01:0.0111686714):0.0047053404,MG942258|US|ST_NA|Cluster_NA|2011/01/01:0.0061927388):0.0000057315,((MF456449|US|ST_NA|Cluster_NA|2013/01/01:0.0051105645,MF457253|US|ST_NA|Cluster_NA|2014/01/01:0.0140016795):0.0030142906,MK580260|US|ST_NA|Cluster_NA|2017/01/01:0.0165264482):0.0000059317):0.0116840301,E7435-AMR|MEX|ST_3|Cluster_NA|2018/01/01:0.0435496952):0.0149279985):0.0009963015,((((KEXV01015991|BR|ST_NA|Cluster_NA|2015/01/01:0.0064242261,KEXV01043132|BR|ST_NA|Cluster_NA|2016/01/01:0.0138343795):0.0034256922,KEXV01016319|BR|ST_NA|Cluster_NA|2015/01/01:0.0186867355):0.0117386571,KEXV01045780|BR|ST_NA|Cluster_NA|2017/01/01:0.0173378080):0.0151649404,KEXV01044167|BR|ST_NA|Cluster_NA|2016/01/01:0.0402737560):0.0036025165):0.0000070380):0.0023394995):0.0000072372,((((((((((((CEC-19-0566|MEX|ST_1|Cluster_NA|2019/10/16:0.0029736240,CEC-21-4603|MEX|ST_1|Cluster_NA|2021/08/18:0.0148596803):0.0006107595,CEC-22-9781|MEX|ST_1|Cluster_NA|2022/12/06:0.0197503164):0.0015276068,CEC-21-2639|MEX|ST_1|Cluster_NA|2021/02/11:0.0045519148):0.0053844598,CEC-21-3962|MEX|ST_1|Cluster_NA|2021/06/11:0.0098111860):0.0032860401,((CEC-19-0781|MEX|ST_2|Cluster_NA|2019/11/12:0.0176648486,(CEC-21-5677|MEX|ST_2|Cluster_NA|2021/11/25:0.0065782540,CEC-22-9377|MEX|ST_1|Cluster_NA|2022/10/21:0.0037107336):0.0036861279):0.0031896461,CEC-22-8124|MEX|ST_2|Cluster_NA|2022/06/29:0.0163228734):0.0003490208):0.0011231901,(CEC-22-7649|MEX|ST_1|Cluster_NA|2022/05/24:0.0159526105,CEC-22-8417|MEX|ST_1|Cluster_NA|2022/07/21:0.0087127410):0.0007376491):0.0000075542,(CEC-20-1524|MEX|ST_1|Cluster_NA|2020/09/24:0.0019486972,CEC-22-8998|MEX|ST_1|Cluster_NA|2022/09/19:0.0055853032):0.0148374115):0.0002551957,E1828-RSSR|MEX|ST_1|Cluster_NA|2015/01/01:0.0041048343):0.0032982064,(CEC-22-6710|MEX|ST_2|Cluster_NA|2022/03/07:0.0084384554,E4714-OCE|MEX|ST_1|Cluster_NA|2017/01/01:0.0025234242):0.0046146750):0.0043830995,((CEC-22-9861|MEX|ST_1|Cluster_NA|2022/12/13:0.0096942908,E6626-HDH|MEX|ST_3|Cluster_NA|2018/01/01:0.0014603713):0.0125845463,(KEXV01014484|BR|ST_NA|Cluster_NA|2014/01/01:0.0138806987,KEXV01044825|BR|ST_NA|Cluster_NA|2016/01/01:0.0040907131):0.0271149377):0.0038779410):0.0081932493,((((((KEXV01007144|BR|ST_NA|Cluster_NA|2014/01/01:0.0133200404,(KEXV01038010|BR|ST_NA|Cluster_NA|2017/01/01:0.0027053541,KEXV01038152|BR|ST_NA|Cluster_NA|2017/01/01:0.0054039445):0.0103846740):0.0045284281,KEXV01043138|BR|ST_NA|Cluster_NA|2016/01/01:0.0228415368):0.0001235443,KEXV01042661|BR|ST_NA|Cluster_NA|2017/01/01:0.0153184559):0.0011503878,KEXV01042308|BR|ST_NA|Cluster_NA|2016/01/01:0.0100933524):0.0149136594,(KEXV01039058|BR|ST_NA|Cluster_NA|2017/01/01:0.0350792625,KEXV01046783|BR|ST_NA|Cluster_NA|2017/01/01:0.0410681327):0.0025840846):0.0107629872,(KEXV01036469|BR|ST_NA|Cluster_NA|2017/01/01:0.0150603513,(KEXV01037830|BR|ST_NA|Cluster_NA|2016/01/01:0.0183231306,KEXV01045174|BR|ST_NA|Cluster_NA|2017/01/01:0.0169906486):0.0124345083):0.0013147487):0.0025373212):0.0007796394,((((((CEC-20-1059|MEX|ST_1|Cluster_NA|2020/08/03:0.0040541876,CEC-21-3935|MEX|ST_1|Cluster_NA|2021/06/09:0.0015422762):0.0158212160,CEC-21-5163|MEX|ST_1|Cluster_NA|2021/10/11:0.0164994257):0.0091510334,CEC-20-2093|MEX|ST_1|Cluster_NA|2020/11/24:0.0123245976):0.0078477714,((KEXV01036864|BR|ST_NA|Cluster_NA|2016/01/01:0.0064634764,KEXV01036926|BR|ST_NA|Cluster_NA|2016/01/01:0.0158329547):0.0166166118,MG942040|US|ST_NA|Cluster_NA|2011/01/01:0.0326054010):0.0105536956):0.0019723280,(((KEXV01036975|BR|ST_NA|Cluster_NA|2016/01/01:0.0365720073,KEXV01039738|BR|ST_NA|Cluster_NA|2017/01/01:0.0424833403):0.0178325888,(KEXV01039999|BR|ST_NA|Cluster_NA|2017/01/01:0.0779349372,KEXV01042043|BR|ST_NA|Cluster_NA|2016/01/01:0.0371023399):0.0200661851):0.0016188455,KEXV01040226|BR|ST_NA|Cluster_NA|2016/01/01:0.0300585152):0.0127182056):0.0000067687,(((KEXV01002447|BR|ST_NA|Cluster_NA|2015/01/01:0.0220747616,KEXV01033364|BR|ST_NA|Cluster_NA|2016/01/01:0.0051458720):0.0194424898,KEXV01009128|BR|ST_NA|Cluster_NA|2015/01/01:0.0334847115):0.0103226222,((KEXV01007007|BR|ST_NA|Cluster_NA|2014/01/01:0.0150037401,KEXV01034668|BR|ST_NA|Cluster_NA|2016/01/01:0.0369394560):0.0074837638,KEXV01015556|BR|ST_NA|Cluster_NA|2015/01/01:0.0294591724):0.0102642227):0.0020320019):0.0000066198):0.0135809509):0.0038144157,(((((((((((((((((((((KU190482|CA|ST_NA|Cluster_NA|2011/01/01:0.0049283913,KU190620|CA|ST_NA|Cluster_NA|2012/01/01:0.0230702341):0.0020194144,KU190686|CA|ST_NA|Cluster_NA|2012/01/01:0.0125222580):0.0039361038,((KU190550|CA|ST_NA|Cluster_NA|2011/01/01:0.0142051761,KU190702|CA|ST_NA|Cluster_NA|2012/01/01:0.0206087840):0.0114738705,(KU190578|CA|ST_NA|Cluster_NA|2011/01/01:0.0114635488,((KU190665|CA|ST_NA|Cluster_NA|2012/01/01:0.0000027755,KU190768|CA|ST_NA|Cluster_NA|2013/01/01:0.0016795910):0.0034034409,(KU190727|CA|ST_NA|Cluster_NA|2012/01/01:0.0145522272,KU190815|CA|ST_NA|Cluster_NA|2013/01/01:0.0145030693):0.0010672068):0.0008910032):0.0108030153):0.0004987471):0.0076710653,((KU190560|CA|ST_NA|Cluster_NA|2011/01/01:0.0088253977,KU190617|CA|ST_NA|Cluster_NA|2012/01/01:0.0170345771):0.0025521918,KU190758|CA|ST_NA|Cluster_NA|2013/01/01:0.0300048226):0.0022280939):0.0013878622,(((KU190521|CA|ST_NA|Cluster_NA|2011/01/01:0.0134842150,KU190621|CA|ST_NA|Cluster_NA|2012/01/01:0.0071290015):0.0070383423,KU190589|CA|ST_NA|Cluster_NA|2011/01/01:0.0086559636):0.0112989799,(((KU190579|CA|ST_NA|Cluster_NA|2011/01/01:0.0342930253,KU190587|CA|ST_NA|Cluster_NA|2011/01/01:0.0244426396):0.0084510369,(KU190605|CA|ST_NA|Cluster_NA|2012/01/01:0.0281401898,KU190760|CA|ST_NA|Cluster_NA|2013/01/01:0.0238720169):0.0063473623):0.0000078016,(((N-008-MLGS|NIC|ST_NA|Cluster_NA|2011/01/01:0.0014662784,N-009-OEUC|NIC|ST_NA|Cluster_NA|2011/01/01:0.0018218422):0.0048196041,N-312-MDA|NIC|ST_NA|Cluster_NA|2015/01/01:0.0120178382):0.0012756140,N-172-EJLR|NIC|ST_NA|Cluster_NA|2013/01/01:0.0044135675):0.0228071532):0.0000061291):0.0020908885):0.0000067109,(KU190673|CA|ST_NA|Cluster_NA|2012/01/01:0.0063670899,KU190713|CA|ST_NA|Cluster_NA|2012/01/01:0.0165216733):0.0041366374):0.0013237652,(KU190646|CA|ST_NA|Cluster_NA|2012/01/01:0.0009802106,KU190653|CA|ST_NA|Cluster_NA|2012/01/01:0.0049998201):0.0060653285):0.0007980229,KU190547|CA|ST_NA|Cluster_NA|2011/01/01:0.0093306593):0.0000027755,KU190486|CA|ST_NA|Cluster_NA|2011/01/01:0.0078546082):0.0012305213,KU190590|CA|ST_NA|Cluster_NA|2011/01/01:0.0156046728):0.0000027755,((((KU190485|CA|ST_NA|Cluster_NA|2011/01/01:0.0030349321,KU190569|CA|ST_NA|Cluster_NA|2011/01/01:0.0021959936):0.0218658425,(KU190699|CA|ST_NA|Cluster_NA|2012/01/01:0.0110306713,KU190787|CA|ST_NA|Cluster_NA|2013/01/01:0.0188013732):0.0033030256):0.0033265793,(((KU190509|CA|ST_NA|Cluster_NA|2011/01/01:0.0039142741,KU190581|CA|ST_NA|Cluster_NA|2011/01/01:0.0000027755):0.0182907369,KU190577|CA|ST_NA|Cluster_NA|2011/01/01:0.0121842897):0.0038905537,KU190517|CA|ST_NA|Cluster_NA|2011/01/01:0.0170773764):0.0016876737):0.0016436696,((KU190597|CA|ST_NA|Cluster_NA|2011/01/01:0.0163974621,KU190655|CA|ST_NA|Cluster_NA|2012/01/01:0.0000027755):0.0021304388,((((KU190602|CA|ST_NA|Cluster_NA|2012/01/01:0.0000027755,KU190609|CA|ST_NA|Cluster_NA|2012/01/01:0.0022959439):0.0087642374,KU190613|CA|ST_NA|Cluster_NA|2012/01/01:0.0095148592):0.0036494261,KU190794|CA|ST_NA|Cluster_NA|2013/01/01:0.0120465707):0.0067368216,((KU190695|CA|ST_NA|Cluster_NA|2012/01/01:0.0009792923,KU190712|CA|ST_NA|Cluster_NA|2012/01/01:0.0012778259):0.0119339055,KU190825|CA|ST_NA|Cluster_NA|2013/01/01:0.0028565621):0.0213380898):0.0000065961):0.0029573479):0.0000027755):0.0020560892,KU190588|CA|ST_NA|Cluster_NA|2011/01/01:0.0089252152):0.0000027755,((((((KU190514|CA|ST_NA|Cluster_NA|2011/01/01:0.0071446436,KU190738|CA|ST_NA|Cluster_NA|2013/01/01:0.0034520451):0.0020190783,((KU190552|CA|ST_NA|Cluster_NA|2011/01/01:0.0019615891,((KU190733|CA|ST_NA|Cluster_NA|2013/01/01:0.0009987612,KU190811|CA|ST_NA|Cluster_NA|2013/01/01:0.0000027755):0.0019742562,KU190774|CA|ST_NA|Cluster_NA|2013/01/01:0.0000027755):0.0029979400):0.0024497944,KU190594|CA|ST_NA|Cluster_NA|2011/01/01:0.0000027755):0.0089914278):0.0047539600,KU190684|CA|ST_NA|Cluster_NA|2012/01/01:0.0206442626):0.0220712334,(KU190622|CA|ST_NA|Cluster_NA|2012/01/01:0.0015007802,KU190827|CA|ST_NA|Cluster_NA|2013/01/01:0.0047535191):0.0149440366):0.0039614901,(KU190641|CA|ST_NA|Cluster_NA|2012/01/01:0.0164719761,KU190661|CA|ST_NA|Cluster_NA|2012/01/01:0.0085627683):0.0052237540):0.0015287142,(KU190530|CA|ST_NA|Cluster_NA|2011/01/01:0.0040520160,KU190782|CA|ST_NA|Cluster_NA|2013/01/01:0.0050811699):0.0038349898):0.0012994710):0.0004713453,((KU190593|CA|ST_NA|Cluster_NA|2011/01/01:0.0109629564,KU190804|CA|ST_NA|Cluster_NA|2013/01/01:0.0140936588):0.0050959484,((KU190694|CA|ST_NA|Cluster_NA|2012/01/01:0.0045110285,KU190810|CA|ST_NA|Cluster_NA|2013/01/01:0.0027300503):0.0187190106,KU190791|CA|ST_NA|Cluster_NA|2013/01/01:0.0111283887):0.0041346235):0.0000065826):0.0000065826,(((((KU190484|CA|ST_NA|Cluster_NA|2011/01/01:0.0000027755,KU190834|CA|ST_NA|Cluster_NA|2013/01/01:0.0039382679):0.0090776440,KU190662|CA|ST_NA|Cluster_NA|2012/01/01:0.0030594057):0.0020219100,KU190796|CA|ST_NA|Cluster_NA|2013/01/01:0.0091834152):0.0006701698,(KU190717|CA|ST_NA|Cluster_NA|2012/01/01:0.0128613371,KU190839|CA|ST_NA|Cluster_NA|2013/01/01:0.0046399225):0.0007661254):0.0051227633,KU190718|CA|ST_NA|Cluster_NA|2012/01/01:0.0212876119):0.0019227985):0.0033429771,(KU190778|CA|ST_NA|Cluster_NA|2013/01/01:0.0000027755,KU190780|CA|ST_NA|Cluster_NA|2013/01/01:0.0000027755):0.0199792773):0.0066975112,KU190516|CA|ST_NA|Cluster_NA|2011/01/01:0.0122926838):0.0016888531,(((KU190519|CA|ST_NA|Cluster_NA|2011/01/01:0.0258406604,KU190554|CA|ST_NA|Cluster_NA|2011/01/01:0.0087988277):0.0109676103,MH789619|US|ST_NA|Cluster_NA|2016/01/01:0.0215792813):0.0014148089,MH354821|US|ST_NA|Cluster_NA|2013/01/01:0.0308405500):0.0019004248):0.0038839486,(MT745310|US|ST_NA|Cluster_NA|2014/01/01:0.0222279995,(MH789597|US|ST_NA|Cluster_NA|2016/01/01:0.0137439024,MH789632|US|ST_NA|Cluster_NA|2016/01/01:0.0229207336):0.0034248295):0.0023479286):0.0011211314,(MH352743|US|ST_NA|Cluster_NA|2012/01/01:0.0044294144,MH355377|US|ST_NA|Cluster_NA|2014/01/01:0.0037696771):0.0131243726):0.0023131226,MH354871|US|ST_NA|Cluster_NA|2013/01/01:0.0225731595):0.0049264577):0.0010125903,(((((((((((((((CEC-19-0045|MEX|ST_1|Cluster_NA|2019/07/24:0.0134014403,CEC-21-5675|MEX|ST_1|Cluster_NA|2021/11/25:0.0175688643):0.0016514530,CEC-22-7473|MEX|ST_2|Cluster_NA|2022/05/11:0.0165304466):0.0013090832,CEC-20-1290|MEX|ST_1|Cluster_NA|2020/08/28:0.0080762038):0.0016437355,CEC-22-9019|MEX|ST_1|Cluster_NA|2022/09/20:0.0177648515):0.0024504548,(((((CEC-19-1011|MEX|ST_1|Cluster_NA|2019/12/09:0.0078631418,CEC-22-9298|MEX|ST_1|Cluster_NA|2022/10/13:0.0065018169):0.0017485598,(CEC-21-5719|MEX|ST_1|Cluster_NA|2021/11/29:0.0117772034,(CEC-22-7124|MEX|ST_1|Cluster_NA|2022/04/08:0.0042028015,CEC-22-9088|MEX|ST_1|Cluster_NA|2022/09/26:0.0094646722):0.0032338829):0.0009431046):0.0026260483,CEC-21-4573|MEX|ST_1|Cluster_NA|2021/08/16:0.0103174555):0.0068873154,CEC-21-5192|MEX|ST_1|Cluster_NA|2021/10/12:0.0183965731):0.0057051597,E4891-SFG|MEX|ST_2|Cluster_NA|2017/01/01:0.0062839375):0.0042796483):0.0013894255,E6403-OPT|MEX|ST_3|Cluster_NA|2018/01/01:0.0115829665):0.0016073808,CEC-19-0431|MEX|ST_1|Cluster_NA|2019/10/02:0.0130168836):0.0025271183,(CEC-22-7472|MEX|ST_1|Cluster_NA|2022/05/11:0.0180882025,E1749-CGG|MEX|ST_1|Cluster_NA|2014/01/01:0.0094627105):0.0107487487):0.0041359573,(((CEC-19-0851|MEX|ST_1|Cluster_NA|2019/11/20:0.0129742609,(CEC-20-1358|MEX|ST_1|Cluster_NA|2020/09/04:0.0014245704,(CEC-21-3372|MEX|ST_1|Cluster_NA|2021/04/21:0.0007421634,((CEC-21-4091|MEX|ST_1|Cluster_NA|2021/06/23:0.0031909030,(CEC-22-6821|MEX|ST_1|Cluster_NA|2022/03/15:0.0010646193,(CEC-22-8387|MEX|ST_1|Cluster_NA|2022/07/20:0.0000027755,CEC-22-8782|MEX|ST_1|Cluster_NA|2022/08/29:0.0000027755):0.0017979581):0.0000027755):0.0003565769,CEC-22-6642|MEX|ST_2|Cluster_NA|2022/03/01:0.0007294604):0.0003388783):0.0000027755):0.0165564946):0.0073996838,CEC-20-0957|MEX|ST_1|Cluster_NA|2020/07/17:0.0255309042):0.0080349904,E7158-ADJTM|MEX|ST_3|Cluster_NA|2018/01/01:0.0326001251):0.0045160488):0.0098920357,((((KEXV01007038|BR|ST_NA|Cluster_NA|2014/01/01:0.0287209149,KEXV01035375|BR|ST_NA|Cluster_NA|2017/01/01:0.0369153029):0.0111165569,((((KEXV01031134|BR|ST_NA|Cluster_NA|2015/01/01:0.0104844702,KEXV01041771|BR|ST_NA|Cluster_NA|2017/01/01:0.0154069118):0.0016349215,KEXV01032375|BR|ST_NA|Cluster_NA|2016/01/01:0.0273834568):0.0044337678,(KEXV01037622|BR|ST_NA|Cluster_NA|2016/01/01:0.0160294034,KEXV01042382|BR|ST_NA|Cluster_NA|2017/01/01:0.0046496527):0.0156937121):0.0152919002,(((KEXV01037158|BR|ST_NA|Cluster_NA|2017/01/01:0.0170155916,KEXV01037366|BR|ST_NA|Cluster_NA|2017/01/01:0.0189366170):0.0161524162,KM851117|BR|ST_NA|Cluster_NA|2012/01/01:0.0266586932):0.0000065187,(KEXV01045419|BR|ST_NA|Cluster_NA|2017/01/01:0.0327026686,MG942014|US|ST_NA|Cluster_NA|2011/01/01:0.0193826061):0.0035916412):0.0000082442):0.0022430123):0.0005920891,((((KEXV01008235|BR|ST_NA|Cluster_NA|2014/01/01:0.0194481040,(KEXV01009170|BR|ST_NA|Cluster_NA|2015/01/01:0.0292058517,KEXV01039671|BR|ST_NA|Cluster_NA|2017/01/01:0.0131096933):0.0030535297):0.0029831971,KEXV01039541|BR|ST_NA|Cluster_NA|2017/01/01:0.0256068032):0.0126106833,KEXV01015174|BR|ST_NA|Cluster_NA|2014/01/01:0.0314281737):0.0044244585,(((KEXV01014657|BR|ST_NA|Cluster_NA|2014/01/01:0.0075654797,((KEXV01016362|BR|ST_NA|Cluster_NA|2015/01/01:0.0257598258,KEXV01033618|BR|ST_NA|Cluster_NA|2016/01/01:0.0215612398):0.0040666157,KEXV01033779|BR|ST_NA|Cluster_NA|2016/01/01:0.0197605797):0.0016220277):0.0038504793,KEXV01015729|BR|ST_NA|Cluster_NA|2015/01/01:0.0267475477):0.0031555202,((((KEXV01016020|BR|ST_NA|Cluster_NA|2015/01/01:0.0285334536,KEXV01045462|BR|ST_NA|Cluster_NA|2017/01/01:0.0117341479):0.0004904579,KEXV01045643|BR|ST_NA|Cluster_NA|2017/01/01:0.0189952868):0.0231471299,(KEXV01043684|BR|ST_NA|Cluster_NA|2016/01/01:0.0331627433,KEXV01046577|BR|ST_NA|Cluster_NA|2017/01/01:0.0254861680):0.0022068278):0.0021425636,KEXV01045906|BR|ST_NA|Cluster_NA|2017/01/01:0.0215314760):0.0042667886):0.0067667632):0.0008635558):0.0026977628,((KEXV01015752|BR|ST_NA|Cluster_NA|2015/01/01:0.0377744748,(MG943078|US|ST_NA|Cluster_NA|2014/01/01:0.0211463703,MG943604|US|ST_NA|Cluster_NA|2016/01/01:0.0126824994):0.0192293061):0.0073863284,((KEXV01034582|BR|ST_NA|Cluster_NA|2016/01/01:0.0307206049,(KY036968|US|ST_NA|Cluster_NA|2011/01/01:0.0092900507,MH789617|US|ST_NA|Cluster_NA|2016/01/01:0.0093474009):0.0271419344):0.0087963735,(MF456479|US|ST_NA|Cluster_NA|2014/01/01:0.0052332576,MF456752|US|ST_NA|Cluster_NA|2014/01/01:0.0010923705):0.0246485470):0.0015897345):0.0024510816):0.0019225731):0.0064015617,(((((CEC-21-2766|MEX|ST_1|Cluster_NA|2021/02/25:0.0046468335,(CEC-21-3130|MEX|ST_1|Cluster_NA|2021/03/29:0.0035925540,((CEC-22-6091|MEX|ST_1|Cluster_NA|2022/01/12:0.0029442852,CEC-22-6343|MEX|ST_1|Cluster_NA|2022/02/03:0.0048978656):0.0011755455,CEC-22-7778|MEX|ST_1|Cluster_NA|2022/06/01:0.0042160872):0.0025666955):0.0036786591):0.0175327492,E1201-JAAL|MEX|ST_3|Cluster_NA|2013/01/01:0.0125989077):0.0221216612,(CEC-22-6535|MEX|ST_1|Cluster_NA|2022/02/18:0.0229636451,MN971691|US|ST_NA|Cluster_NA|2016/01/01:0.0254177510):0.0073390269):0.0020101224,((((((MF456372|US|ST_NA|Cluster_NA|2011/01/01:0.0029885077,((((KY036517|US|ST_NA|Cluster_NA|2011/01/01:0.0018961269,KY037008|US|ST_NA|Cluster_NA|2011/01/01:0.0019475240):0.0000027755,KY036971|US|ST_NA|Cluster_NA|2011/01/01:0.0000027755):0.0000027755,KY036992|US|ST_NA|Cluster_NA|2011/01/01:0.0029268558):0.0009485180,(KY036975|US|ST_NA|Cluster_NA|2011/01/01:0.0019517784,((KY037020|US|ST_NA|Cluster_NA|2012/01/01:0.0088890204,KY037049|US|ST_NA|Cluster_NA|2012/01/01:0.0018767339):0.0019240162,MH789675|US|ST_NA|Cluster_NA|2016/01/01:0.0070516736):0.0009050756):0.0009023027):0.0000027755):0.0014973596,MH789705|US|ST_NA|Cluster_NA|2016/01/01:0.0062279612):0.0000027755,MH789576|US|ST_NA|Cluster_NA|2016/01/01:0.0000027755):0.0199487983,KY036991|US|ST_NA|Cluster_NA|2011/01/01:0.0199088186):0.0037947229,KY036022|US|ST_NA|Cluster_NA|2011/01/01:0.0327924403):0.0034098647,(MG943270|US|ST_NA|Cluster_NA|2015/01/01:0.0135179487,E0383-ROP|MEX|ST_3|Cluster_NA|2012/01/01:0.0224106440):0.0007664403):0.0014243291):0.0005450259,(MH789614|US|ST_NA|Cluster_NA|2016/01/01:0.0121613123,E0207-AVM|MEX|ST_3|Cluster_NA|2012/01/01:0.0069991762):0.0013410967):0.0011085789):0.0000075542,((((((((((CEC-19-0386|MEX|ST_1|Cluster_NA|2019/09/25:0.0009925616,CEC-19-0459|MEX|ST_1|Cluster_NA|2019/10/07:0.0054747858):0.0054642914,E4761-LRO|MEX|ST_3|Cluster_NA|2017/01/01:0.0081663022):0.0020701468,(CEC-21-2843|MEX|ST_1|Cluster_NA|2021/03/04:0.0034327010,E3707-VADLRM|MEX|ST_3|Cluster_NA|2017/01/01:0.0028729898):0.0031051807):0.0209951363,(MF456290|US|ST_NA|Cluster_NA|2011/01/01:0.0243098144,MF456778|US|ST_NA|Cluster_NA|2013/01/01:0.0143606165):0.0099531240):0.0033994746,MH354325|US|ST_NA|Cluster_NA|2011/01/01:0.0218252764):0.0024929878,E0258-FD|MEX|ST_3|Cluster_NA|2012/01/01:0.0041029009):0.0019772032,((MF456376|US|ST_NA|Cluster_NA|2012/01/01:0.0273794034,(MK817398|CU|ST_NA|Cluster_NA|2017/01/01:0.0301775778,MK817479|CU|ST_NA|Cluster_NA|2017/01/01:0.0365390888):0.0049625961):0.0023137115,E0815-ABD|MEX|ST_3|Cluster_NA|2013/01/01:0.0081092066):0.0049391225):0.0016822579,(MG942818|US|ST_NA|Cluster_NA|2013/01/01:0.0267689875,MK580179|US|ST_NA|Cluster_NA|2017/01/01:0.0246006695):0.0032427365):0.0002199992,((KU190523|CA|ST_NA|Cluster_NA|2011/01/01:0.0116039842,OQ948629|US|ST_NA|Cluster_NA|2021/01/01:0.0258911351):0.0037401067,(MK922768|US|ST_NA|Cluster_NA|2018/01/01:0.0244373284,OR736939|US|ST_NA|Cluster_NA|2016/01/01:0.0328478703):0.0050038549):0.0029191978):0.0020318407,(((((((CEC-20-2220|MEX|ST_2|Cluster_NA|2020/12/07:0.0091039750,CEC-21-2697|MEX|ST_1|Cluster_NA|2021/02/18:0.0150987063):0.0104915933,((CEC-21-3077|MEX|ST_1|Cluster_NA|2021/03/25:0.0038102109,CEC-21-3185|MEX|ST_1|Cluster_NA|2021/04/06:0.0000027755):0.0026115776,CEC-21-3212|MEX|ST_1|Cluster_NA|2021/04/07:0.0007604772):0.0159006897):0.0043047258,E5772-ALP|MEX|ST_3|Cluster_NA|2017/01/01:0.0183761634):0.0140099071,((MF455810|US|ST_NA|Cluster_NA|2013/01/01:0.0058117301,MH353766|US|ST_NA|Cluster_NA|2013/01/01:0.0188040743):0.0000038497,MH354024|US|ST_NA|Cluster_NA|2013/01/01:0.0080054706):0.0258858951):0.0034027744,((((((KEXV01015148|BR|ST_NA|Cluster_NA|2014/01/01:0.0317116652,KEXV01015536|BR|ST_NA|Cluster_NA|2015/01/01:0.0245744550):0.0021433151,KEXV01043081|BR|ST_NA|Cluster_NA|2016/01/01:0.0113533450):0.0043522249,KEXV01043895|BR|ST_NA|Cluster_NA|2016/01/01:0.0179088638):0.0171815595,KEXV01045957|BR|ST_NA|Cluster_NA|2017/01/01:0.0210037239):0.0037723642,(MH354988|US|ST_NA|Cluster_NA|2014/01/01:0.0255136827,P-339-WH|PAN|ST_NA|Cluster_NA|2014/01/01:0.0313090469):0.0061192195):0.0009923393,(((MF456904|US|ST_NA|Cluster_NA|2014/01/01:0.0358256662,(E3335-CFM|MEX|ST_3|Cluster_NA|2017/01/01:0.0020637140,E3341-MGAG|MEX|ST_3|Cluster_NA|2017/01/01:0.0048531292):0.0352149283):0.0054247773,((E4767-SOCB|MEX|ST_3|Cluster_NA|2017/01/01:0.0019762513,(E4955-GDG|MEX|ST_3|Cluster_NA|2017/01/01:0.0022694474,(E5477-OASP|MEX|ST_3|Cluster_NA|2017/01/01:0.0000027755,E5581-UPR|MEX|ST_3|Cluster_NA|2017/01/01:0.0029161768):0.0008428192):0.0027187949):0.0163713599,((E4790-JMOR|MEX|ST_3|Cluster_NA|2017/01/01:0.0000027755,E5806-EBT|MEX|ST_3|Cluster_NA|2017/01/01:0.0012813170):0.0074612978,E7484-JMSB|MEX|ST_3|Cluster_NA|2018/01/01:0.0126131561):0.0233008968):0.0056055606):0.0019341077,((E2558-SCL|MEX|ST_3|Cluster_NA|2015/01/01:0.0064561670,E2559-CGV|MEX|ST_3|Cluster_NA|2015/01/01:0.0006496082):0.0253049205,P-247-EG|PAN|ST_NA|Cluster_NA|2013/01/01:0.0301125150):0.0109965509):0.0018568166):0.0017274520):0.0020543574,((((KJ598549|US|ST_NA|Cluster_NA|2011/01/01:0.0279516874,MG942838|US|ST_NA|Cluster_NA|2013/01/01:0.0160104749):0.0044120737,((MF455748|US|ST_NA|Cluster_NA|2012/01/01:0.0059252772,MF456678|US|ST_NA|Cluster_NA|2011/01/01:0.0017906690):0.0154942860,(KY036516|US|ST_NA|Cluster_NA|2012/01/01:0.0024979291,KY037061|US|ST_NA|Cluster_NA|2012/01/01:0.0082722789):0.0185103915):0.0054241615):0.0000080959,MF455604|US|ST_NA|Cluster_NA|2011/01/01:0.0185653576):0.0028818251,(((MG800408|US|ST_NA|Cluster_NA|2013/01/01:0.0057133214,MG800411|US|ST_NA|Cluster_NA|2014/01/01:0.0023378357):0.0283065844,(MG942614|US|ST_NA|Cluster_NA|2013/01/01:0.0067809013,MK922818|US|ST_NA|Cluster_NA|2018/01/01:0.0118059802):0.0037014985):0.0047227933,MG942326|US|ST_NA|Cluster_NA|2012/01/01:0.0072225977):0.0097173606):0.0012558983):0.0000066001,((MG942124|US|ST_NA|Cluster_NA|2011/01/01:0.0233277426,MH897917|US|ST_NA|Cluster_NA|2012/01/01:0.0315540210):0.0007844070,MW924813|US|ST_NA|Cluster_NA|2011/01/01:0.0192060790):0.0019996652):0.0003712883):0.0018402057):0.0012163242,((((((CEC-19-0716|MEX|ST_1|Cluster_NA|2019/11/01:0.0329689267,(CEC-20-1038|MEX|ST_1|Cluster_NA|2020/07/29:0.0116069100,E6318-EIZJ|MEX|ST_3|Cluster_NA|2018/01/01:0.0118170181):0.0312527117):0.0017481250,((CEC-19-0762|MEX|ST_1|Cluster_NA|2019/11/08:0.0079802071,CEC-21-4158|MEX|ST_1|Cluster_NA|2021/06/30:0.0132747431):0.0245631766,CEC-21-2508|MEX|ST_1|Cluster_NA|2021/01/29:0.0311352092):0.0184918888):0.0021108218,(MF455689|US|ST_NA|Cluster_NA|2011/01/01:0.0048591699,(E4512-ARAS|MEX|ST_3|Cluster_NA|2017/01/01:0.0137187001,(E4702-JMCG|MEX|ST_3|Cluster_NA|2017/01/01:0.0110553987,(E5122-NAMM|MEX|ST_3|Cluster_NA|2017/01/01:0.0133658103,E5724-AAGV|MEX|ST_3|Cluster_NA|2017/01/01:0.0214974755):0.0028516259):0.0012323982):0.0217658052):0.0048734252):0.0004579041,(MF456278|US|ST_NA|Cluster_NA|2011/01/01:0.0212781234,MF457179|US|ST_NA|Cluster_NA|2014/01/01:0.0304088118):0.0047707756):0.0019725516,((CEC-21-3345|MEX|ST_1|Cluster_NA|2021/04/19:0.0396823647,((KEXV01035166|BR|ST_NA|Cluster_NA|2017/01/01:0.0339672805,KEXV01044017|BR|ST_NA|Cluster_NA|2016/01/01:0.0222793021):0.0017569019,(KEXV01035275|BR|ST_NA|Cluster_NA|2017/01/01:0.0426658257,KY581395|BR|ST_NA|Cluster_NA|2014/01/01:0.0206087324):0.0233368036):0.0013575500):0.0066407064,((((KEXV01014760|BR|ST_NA|Cluster_NA|2014/01/01:0.0370766786,((KEXV01038564|BR|ST_NA|Cluster_NA|2016/01/01:0.0047135439,KEXV01039347|BR|ST_NA|Cluster_NA|2017/01/01:0.0182377380):0.0036517878,KX357273|BR|ST_NA|Cluster_NA|2013/01/01:0.0076432619):0.0195985319):0.0097545586,(KEXV01031771|BR|ST_NA|Cluster_NA|2017/01/01:0.0316130771,(KEXV01036211|BR|ST_NA|Cluster_NA|2017/01/01:0.0000891473,KEXV01036277|BR|ST_NA|Cluster_NA|2017/01/01:0.0101208928):0.0249425140):0.0110699370):0.0027053393,MF456066|US|ST_NA|Cluster_NA|2011/01/01:0.0227784765):0.0023539590,((MF456576|US|ST_NA|Cluster_NA|2012/01/01:0.0108676825,MF457008|US|ST_NA|Cluster_NA|2012/01/01:0.0109541423):0.0075615874,E5352-MABS|MEX|ST_3|Cluster_NA|2017/01/01:0.0306076287):0.0081674583):0.0009294391):0.0001641577):0.0019630472,((((((((((((CEC-19-0834|MEX|ST_2|Cluster_NA|2019/11/15:0.0046378104,CEC-21-4438|MEX|ST_1|Cluster_NA|2021/08/03:0.0061074194):0.0014184028,CEC-20-1520|MEX|ST_2|Cluster_NA|2020/09/23:0.0012130822):0.0017668878,(CEC-20-1607|MEX|ST_1|Cluster_NA|2020/10/05:0.0007181605,CEC-22-9843|MEX|ST_1|Cluster_NA|2022/12/12:0.0021960414):0.0008467208):0.0004151797,CEC-21-3950|MEX|ST_1|Cluster_NA|2021/06/09:0.0116478724):0.0000027755,E4643-MHLC|MEX|ST_1|Cluster_NA|2017/01/01:0.0009456962):0.0067568921,E4967-EVBG|MEX|ST_3|Cluster_NA|2017/01/01:0.0081190812):0.0105847882,KU190740|CA|ST_NA|Cluster_NA|2013/01/01:0.0214217641):0.0041499085,(((MH354090|US|ST_NA|Cluster_NA|2011/01/01:0.0000065826,MH354830|US|ST_NA|Cluster_NA|2013/01/01:0.0040401191):0.0082747956,MH354575|US|ST_NA|Cluster_NA|2011/01/01:0.0094054681):0.0081318629,(MH355156|US|ST_NA|Cluster_NA|2015/01/01:0.0196882288,(MK922696|US|ST_NA|Cluster_NA|2018/01/01:0.0000027755,(MK922836|US|ST_NA|Cluster_NA|2018/01/01:0.0000027755,MK922959|US|ST_NA|Cluster_NA|2018/01/01:0.0000027755):0.0007936702):0.0180621361):0.0015014294):0.0025787041):0.0031540375,(CEC-21-4190|MEX|ST_1|Cluster_NA|2021/07/02:0.0277805536,KEXV01046107|BR|ST_NA|Cluster_NA|2017/01/01:0.0242576042):0.0000069082):0.0106771934,(((CEC-21-3360|MEX|ST_1|Cluster_NA|2021/04/20:0.0000065826,(CEC-21-3659|MEX|ST_1|Cluster_NA|2021/05/18:0.0010599512,CEC-21-4943|MEX|ST_1|Cluster_NA|2021/09/23:0.0023268939):0.0049526326):0.0333184701,((((KT124766|US|ST_NA|Cluster_NA|2011/01/01:0.0146018701,MF456408|US|ST_NA|Cluster_NA|2012/01/01:0.0176013478):0.0018257606,MF457089|US|ST_NA|Cluster_NA|2011/01/01:0.0268010235):0.0034423583,MH354438|US|ST_NA|Cluster_NA|2011/01/01:0.0207983130):0.0000056389,MF457202|US|ST_NA|Cluster_NA|2013/01/01:0.0160465590):0.0017212669):0.0135584472,(KU190586|CA|ST_NA|Cluster_NA|2011/01/01:0.0071505450,MT998619|US|ST_NA|Cluster_NA|2015/01/01:0.0085501359):0.0319863829):0.0000058363):0.0000056389,((((KEXV01008726|BR|ST_NA|Cluster_NA|2015/01/01:0.0000027755,KEXV01038938|BR|ST_NA|Cluster_NA|2016/01/01:0.0000027755):0.0250646292,KEXV01015788|BR|ST_NA|Cluster_NA|2015/01/01:0.0180235847):0.0075067213,MG942432|US|ST_NA|Cluster_NA|2012/01/01:0.0153602522):0.0008621452,(E5469-RHG|MEX|ST_3|Cluster_NA|2017/01/01:0.0272435865,H-0339-SLMM|HON|ST_NA|Cluster_NA|2013/01/01:0.0308111835):0.0053550930):0.0016217427):0.0000033013,(((((KEXV01015844|BR|ST_NA|Cluster_NA|2015/01/01:0.0117008848,KEXV01016054|BR|ST_NA|Cluster_NA|2015/01/01:0.0361092519):0.0141826845,KEXV01039708|BR|ST_NA|Cluster_NA|2017/01/01:0.0200574753):0.0025856359,((KEXV01044817|BR|ST_NA|Cluster_NA|2016/01/01:0.0211490907,KEXV01045851|BR|ST_NA|Cluster_NA|2017/01/01:0.0113636655):0.0028264020,((MF457262|US|ST_NA|Cluster_NA|2014/01/01:0.0166856333,MG943254|US|ST_NA|Cluster_NA|2015/01/01:0.0086725813):0.0238418469,(((MG942217|US|ST_NA|Cluster_NA|2011/01/01:0.0090666078,MG943216|US|ST_NA|Cluster_NA|2015/01/01:0.0151027886):0.0022494715,MG943485|US|ST_NA|Cluster_NA|2016/01/01:0.0081855408):0.0038403873,MG942664|US|ST_NA|Cluster_NA|2013/01/01:0.0120376153):0.0138326546):0.0020925062):0.0021776730):0.0034257286,((MF456928|US|ST_NA|Cluster_NA|2012/01/01:0.0157222037,OM207505|US|ST_NA|Cluster_NA|2019/01/01:0.0205544165):0.0107716148,(MH352669|US|ST_NA|Cluster_NA|2011/01/01:0.0228915302,KY036196|US|ST_NA|Cluster_NA|2011/01/01:0.0121556088):0.0074829556):0.0037876257):0.0032793310,((KEXV01039260|BR|ST_NA|Cluster_NA|2017/01/01:0.0211584793,((KY190142|US|ST_NA|Cluster_NA|2014/01/01:0.0000027755,MG171052|US|ST_NA|Cluster_NA|2012/01/01:0.0000027755):0.0159466997,((MF455812|US|ST_NA|Cluster_NA|2013/01/01:0.0308204715,MF455948|US|ST_NA|Cluster_NA|2015/01/01:0.0157002704):0.0019712709,E0733-JOG|MEX|ST_3|Cluster_NA|2012/01/01:0.0067027109):0.0025440946):0.0000080101):0.0039617295,(((((KEXV01042952|BR|ST_NA|Cluster_NA|2016/01/01:0.0278139968,E1184-AGV|MEX|ST_3|Cluster_NA|2013/01/01:0.0308152225):0.0047853146,(((MG197146|US|ST_NA|Cluster_NA|2011/01/01:0.0085746018,MG942374|US|ST_NA|Cluster_NA|2012/01/01:0.0150675885):0.0098305822,MG943106|US|ST_NA|Cluster_NA|2014/01/01:0.0303176860):0.0118740688,MH354889|US|ST_NA|Cluster_NA|2013/01/01:0.0321129729):0.0100985951):0.0023806156,(((MG942048|US|ST_NA|Cluster_NA|2011/01/01:0.0037556439,(MG943206|US|ST_NA|Cluster_NA|2014/01/01:0.0043407824,(MG943569|US|ST_NA|Cluster_NA|2016/01/01:0.0059677582,MG943617|US|ST_NA|Cluster_NA|2016/01/01:0.0000027755):0.0014201563):0.0048226088):0.0034599737,MG942099|US|ST_NA|Cluster_NA|2011/01/01:0.0050111639):0.0070909261,(MG942414|US|ST_NA|Cluster_NA|2012/01/01:0.0000027755,MK922885|US|ST_NA|Cluster_NA|2018/01/01:0.0162684406):0.0094063314):0.0229187013):0.0021818194,(MF456693|US|ST_NA|Cluster_NA|2011/01/01:0.0175718619,MF456715|US|ST_NA|Cluster_NA|2014/01/01:0.0179541545):0.0081325552):0.0006724537,MG942314|US|ST_NA|Cluster_NA|2012/01/01:0.0164905677):0.0000068778):0.0034908953):0.0009696118):0.0001410742):0.0000065961):0.0000065898,(((((((((CEC-19-0060|MEX|ST_1|Cluster_NA|2019/07/24:0.0082307898,(CEC-20-1737|MEX|ST_1|Cluster_NA|2020/10/15:0.0000065826,CEC-21-4867|MEX|ST_1|Cluster_NA|2021/09/17:0.0051392819):0.0009394809):0.0001564050,CEC-22-9420|MEX|ST_1|Cluster_NA|2022/10/26:0.0062214425):0.0004416830,CEC-19-0998|MEX|ST_1|Cluster_NA|2019/12/09:0.0075470554):0.0296728383,CEC-21-2528|MEX|ST_1|Cluster_NA|2021/02/02:0.0264928283):0.0131675084,(((KY035099|US|ST_NA|Cluster_NA|2013/01/01:0.0042253160,KY037167|US|ST_NA|Cluster_NA|2012/01/01:0.0009184553):0.0009765942,KY037014|US|ST_NA|Cluster_NA|2011/01/01:0.0058208813):0.0017955608,KY036137|US|ST_NA|Cluster_NA|2011/01/01:0.0040965500):0.0187403233):0.0054575441,((KEXV01040161|BR|ST_NA|Cluster_NA|2016/01/01:0.0297643748,KX443023|BR|ST_NA|Cluster_NA|2013/01/01:0.0191520383):0.0131929346,((KEXV01042931|BR|ST_NA|Cluster_NA|2016/01/01:0.0289276460,KEXV01045513|BR|ST_NA|Cluster_NA|2017/01/01:0.0293385073):0.0124883432,KY579718|US|ST_NA|Cluster_NA|2012/01/01:0.0246258350):0.0009329756):0.0029825733):0.0050131352,((((KEXV01002490|BR|ST_NA|Cluster_NA|2015/01/01:0.0302331634,KEXV01005208|BR|ST_NA|Cluster_NA|2014/01/01:0.0290174713):0.0114314427,((KEXV01044816|BR|ST_NA|Cluster_NA|2016/01/01:0.0204188827,(OP977773|US|ST_NA|Cluster_NA|2013/01/01:0.0254112983,(E6279-CMMD|MEX|ST_3|Cluster_NA|2018/01/01:0.0087258551,E7148-DOH|MEX|ST_3|Cluster_NA|2018/01/01:0.0000040762):0.0193025280):0.0117599889):0.0046370147,(MF457353|US|ST_NA|Cluster_NA|2015/01/01:0.0459076032,MG943146|US|ST_NA|Cluster_NA|2014/01/01:0.0338071514):0.0104269162):0.0000034503):0.0019355497,(KEXV01038431|BR|ST_NA|Cluster_NA|2016/01/01:0.0351943563,OR543100|EC|ST_NA|Cluster_NA|2021/01/01:0.0410909996):0.0055187225):0.0018918715,(KEXV01043328|BR|ST_NA|Cluster_NA|2016/01/01:0.0203780999,MF456206|US|ST_NA|Cluster_NA|2011/01/01:0.0239465668):0.0029473275):0.0000058039):0.0035199753,(((CEC-21-4798|MEX|ST_1|Cluster_NA|2021/09/09:0.0046854764,(CEC-22-7858|MEX|ST_1|Cluster_NA|2022/06/07:0.0025825096,(CEC-22-8107|MEX|ST_1|Cluster_NA|2022/06/29:0.0000027755,CEC-22-8111|MEX|ST_1|Cluster_NA|2022/06/29:0.0000027755):0.0028266862):0.0036828563):0.0272222560,E0933-FGV|MEX|ST_3|Cluster_NA|2013/01/01:0.0365507181):0.0032814641,((((KEXV01015644|BR|ST_NA|Cluster_NA|2015/01/01:0.0156247178,KEXV01032386|BR|ST_NA|Cluster_NA|2016/01/01:0.0106607315):0.0031224996,KEXV01032534|BR|ST_NA|Cluster_NA|2017/01/01:0.0142427868):0.0017356970,KEXV01032461|BR|ST_NA|Cluster_NA|2016/01/01:0.0201702396):0.0045357666,(KEXV01032681|BR|ST_NA|Cluster_NA|2017/01/01:0.0141055747,KEXV01032691|BR|ST_NA|Cluster_NA|2017/01/01:0.0572447741):0.0009337459):0.0165124491):0.0022619574):0.0024251978,((((((((((CEC-19-0534|MEX|ST_1|Cluster_NA|2019/10/11:0.0168379494,E5093-MASG|MEX|ST_3|Cluster_NA|2017/01/01:0.0085411901):0.0034813348,(((((((CEC-20-2267|MEX|ST_1|Cluster_NA|2020/12/11:0.0019186068,CEC-21-4712|MEX|ST_1|Cluster_NA|2021/08/30:0.0017050851):0.0007298978,CEC-21-4027|MEX|ST_2|Cluster_NA|2021/06/17:0.0039535689):0.0011266073,CEC-22-8398|MEX|ST_1|Cluster_NA|2022/07/21:0.0073931510):0.0031733054,CEC-22-6430|MEX|ST_1|Cluster_NA|2022/02/10:0.0090059643):0.0046843724,(E0870-JLMS|MEX|ST_3|Cluster_NA|2013/01/01:0.0007548758,E1699-JUCC|MEX|ST_3|Cluster_NA|2014/01/01:0.0097855388):0.0008384100):0.0058140689,E7353-EBU|MEX|ST_3|Cluster_NA|2018/01/01:0.0198916727):0.0039482569,E2022-UDJ|MEX|ST_3|Cluster_NA|2015/01/01:0.0137565298):0.0015123284):0.0018045293,((CEC-21-2496|MEX|ST_2|Cluster_NA|2021/01/27:0.0083388376,E4629-FIQS|MEX|ST_1|Cluster_NA|2017/01/01:0.0086732013):0.0049990574,E3613-MJTP|MEX|ST_3|Cluster_NA|2017/01/01:0.0121441905):0.0017862342):0.0012900625,(E5175-BFJ|MEX|ST_1|Cluster_NA|2017/01/01:0.0049494036,E5178-CAGD|MEX|ST_1|Cluster_NA|2017/01/01:0.0009512638):0.0085173977):0.0106114610,((((CEC-20-1185|MEX|ST_1|Cluster_NA|2020/08/18:0.0268569730,E5438-EJAM|MEX|ST_3|Cluster_NA|2017/01/01:0.0077003439):0.0025809834,((((((((CEC-21-3224|MEX|ST_2|Cluster_NA|2021/04/08:0.0008368802,CEC-21-3225|MEX|ST_2|Cluster_NA|2021/04/08:0.0000027755):0.0037934712,CEC-21-4532|MEX|ST_1|Cluster_NA|2021/08/10:0.0063324529):0.0010692220,(CEC-21-3878|MEX|ST_1|Cluster_NA|2021/06/04:0.0024435648,CEC-22-7129|MEX|ST_1|Cluster_NA|2022/04/11:0.0075401108):0.0030158572):0.0042383433,(E5194-YJNM|MEX|ST_3|Cluster_NA|2017/01/01:0.0041372185,E5439-NIL|MEX|ST_3|Cluster_NA|2017/01/01:0.0054190213):0.0058796531):0.0014724286,(CEC-22-6235|MEX|ST_2|Cluster_NA|2022/01/24:0.0007345070,CEC-22-8578|MEX|ST_2|Cluster_NA|2022/08/10:0.0014508697):0.0150228824):0.0118656246,(CEC-21-3723|MEX|ST_1|Cluster_NA|2021/05/20:0.0051831663,(CEC-22-8244|MEX|ST_1|Cluster_NA|2022/07/07:0.0033699121,CEC-22-9356|MEX|ST_1|Cluster_NA|2022/10/20:0.0012856493):0.0044908870):0.0158030768):0.0009343911,(E2603-CADS|MEX|ST_3|Cluster_NA|2015/01/01:0.0018964321,E3548-OMCA|MEX|ST_3|Cluster_NA|2017/01/01:0.0058666408):0.0152442409):0.0014446972,(E6226-MPVG|MEX|ST_3|Cluster_NA|2018/01/01:0.0087386967,E7455-PGM|MEX|ST_3|Cluster_NA|2018/01/01:0.0094106350):0.0243540646):0.0000056389):0.0037964269,((E3245-GENV|MEX|ST_3|Cluster_NA|2017/01/01:0.0043442251,E3733-MSHP|MEX|ST_3|Cluster_NA|2017/01/01:0.0088034412):0.0236872822,(E6227-AMS|MEX|ST_3|Cluster_NA|2018/01/01:0.0099890565,E6297-JJMH|MEX|ST_3|Cluster_NA|2018/01/01:0.0105912516):0.0090841698):0.0059965537):0.0015837723,(E0015-JLMG|MEX|ST_3|Cluster_NA|2011/01/01:0.0008362865,(E1740-HEP|MEX|ST_3|Cluster_NA|2014/01/01:0.0124438521,E2213-NGS|MEX|ST_3|Cluster_NA|2015/01/01:0.0087643112):0.0000027755):0.0167181864):0.0023956192):0.0056962787,MF457266|US|ST_NA|Cluster_NA|2011/01/01:0.0273595145):0.0032617154,(MF455962|US|ST_NA|Cluster_NA|2011/01/01:0.0352568221,(MF457118|US|ST_NA|Cluster_NA|2012/01/01:0.0102474315,MF457184|US|ST_NA|Cluster_NA|2013/01/01:0.0060712248):0.0257039175):0.0043645848):0.0000074115,((((((((((CEC-19-0951|MEX|ST_2|Cluster_NA|2019/12/02:0.0009592467,CEC-22-6159|MEX|ST_2|Cluster_NA|2022/01/18:0.0020300005):0.0119564712,((CEC-22-6899|MEX|ST_1|Cluster_NA|2022/03/23:0.0025184827,CEC-22-8616|MEX|ST_1|Cluster_NA|2022/08/15:0.0011267510):0.0014368941,CEC-22-9317|MEX|ST_1|Cluster_NA|2022/10/17:0.0089925632):0.0111805074):0.0020022379,(((CEC-20-1074|MEX|ST_1|Cluster_NA|2020/08/06:0.0139762621,(CEC-20-2017|MEX|ST_1|Cluster_NA|2020/11/13:0.0000027755,E5550-AAOH|MEX|ST_1|Cluster_NA|2017/01/01:0.0000027755):0.0059683444):0.0037145002,(CEC-21-5488|MEX|ST_2|Cluster_NA|2021/11/08:0.0003166274,CEC-21-5489|MEX|ST_2|Cluster_NA|2021/11/08:0.0041897355):0.0121166842):0.0007583465,((CEC-21-3145|MEX|ST_1|Cluster_NA|2021/03/30:0.0018314568,CEC-21-5335|MEX|ST_2|Cluster_NA|2021/10/25:0.0000065826):0.0165462465,CEC-22-9789|MEX|ST_1|Cluster_NA|2022/12/06:0.0095989817):0.0019932934):0.0017074061):0.0000077176,((((((((CEC-20-1511|MEX|ST_1|Cluster_NA|2020/09/24:0.0057996661,CEC-20-2280|MEX|ST_1|Cluster_NA|2020/12/14:0.0003765335):0.0007761560,CEC-21-5768|MEX|ST_1|Cluster_NA|2021/12/02:0.0084948341):0.0036136980,CEC-21-5341|MEX|ST_1|Cluster_NA|2021/10/26:0.0060535477):0.0000063589,CEC-22-6666|MEX|ST_2|Cluster_NA|2022/03/03:0.0044290148):0.0006234180,CEC-21-3238|MEX|ST_1|Cluster_NA|2021/04/09:0.0304823393):0.0011781098,(CEC-22-6401|MEX|ST_1|Cluster_NA|2022/02/08:0.0081411395,CEC-22-9486|MEX|ST_1|Cluster_NA|2022/11/04:0.0082646171):0.0009057880):0.0026305362,(CEC-20-1869|MEX|ST_1|Cluster_NA|2020/10/28:0.0018623253,CEC-20-1954|MEX|ST_1|Cluster_NA|2020/11/06:0.0010427407):0.0314180730):0.0042587705,(((CEC-21-5384|MEX|ST_2|Cluster_NA|2021/10/28:0.0003476995,CEC-22-9059|MEX|ST_1|Cluster_NA|2022/09/23:0.0011675862):0.0067721536,CEC-22-8319|MEX|ST_2|Cluster_NA|2022/07/14:0.0036744781):0.0099203560,CEC-22-9628|MEX|ST_1|Cluster_NA|2022/11/22:0.0172347399):0.0017736379):0.0011436789):0.0003686869,CEC-22-6760|MEX|ST_2|Cluster_NA|2022/03/11:0.0130367891):0.0003849897,(((CEC-21-3116|MEX|ST_1|Cluster_NA|2021/03/29:0.0003587442,CEC-21-4488|MEX|ST_2|Cluster_NA|2021/08/06:0.0004309368):0.0019798200,(CEC-21-5287|MEX|ST_1|Cluster_NA|2021/10/20:0.0000027755,CEC-21-5288|MEX|ST_2|Cluster_NA|2021/10/20:0.0016542450):0.0039034218):0.0008450139,CEC-21-3676|MEX|ST_1|Cluster_NA|2021/05/18:0.0078072119):0.0079224096):0.0042208209,((((((CEC-20-2133|MEX|ST_1|Cluster_NA|2020/11/30:0.0022162954,CEC-21-5070|MEX|ST_1|Cluster_NA|2021/10/01:0.0028722620):0.0008229778,((CEC-21-3462|MEX|ST_2|Cluster_NA|2021/04/27:0.0045765198,(CEC-22-6575|MEX|ST_2|Cluster_NA|2022/02/23:0.0021653445,CEC-22-6576|MEX|ST_2|Cluster_NA|2022/02/23:0.0008132906):0.0051174809):0.0003733031,CEC-21-4205|MEX|ST_1|Cluster_NA|2021/07/05:0.0050526194):0.0008206966):0.0135177373,CEC-22-8391|MEX|ST_1|Cluster_NA|2022/07/20:0.0115545770):0.0043606058,((CEC-22-7161|MEX|ST_2|Cluster_NA|2022/04/12:0.0062437038,(E1161-JEWP|MEX|ST_3|Cluster_NA|2013/01/01:0.0000027755,E1162-BHBM|MEX|ST_3|Cluster_NA|2013/01/01:0.0000027755):0.0008180703):0.0027536438,(E1874-SGM|MEX|ST_1|Cluster_NA|2015/01/01:0.0068555719,(E3482-LAOE|MEX|ST_3|Cluster_NA|2017/01/01:0.0030309852,E6765-GIAM|MEX|ST_3|Cluster_NA|2018/01/01:0.0009552201):0.0054880429):0.0017100849):0.0031831899):0.0008252857,((CEC-21-2803|MEX|ST_2|Cluster_NA|2021/03/01:0.0131526859,CEC-22-6826|MEX|ST_1|Cluster_NA|2022/03/16:0.0030943820):0.0087207217,CEC-21-4610|MEX|ST_1|Cluster_NA|2021/08/18:0.0237467479):0.0017506094):0.0000059440,((CEC-21-2546|MEX|ST_1|Cluster_NA|2021/02/03:0.0155916113,CEC-21-5362|MEX|ST_1|Cluster_NA|2021/10/27:0.0110763432):0.0026966091,CEC-21-4402|MEX|ST_1|Cluster_NA|2021/07/22:0.0139731873):0.0052045025):0.0007899230):0.0005492536,(CEC-22-9854|MEX|ST_1|Cluster_NA|2022/12/13:0.0306483395,E7454-ERB|MEX|ST_3|Cluster_NA|2018/01/01:0.0149528203):0.0000078876):0.0084318782,(CEC-21-5729|MEX|ST_1|Cluster_NA|2021/11/29:0.0222702474,(E1408-RSH|MEX|ST_1|Cluster_NA|2014/01/01:0.0083735993,E1409-HTM|MEX|ST_1|Cluster_NA|2014/01/01:0.0066047509):0.0226696657):0.0028071988):0.0085549480,(((E4087-FGR|MEX|ST_3|Cluster_NA|2017/01/01:0.0065938217,E4850-GDS|MEX|ST_3|Cluster_NA|2017/01/01:0.0154071369):0.0007319292,(((E4285-ERZO|MEX|ST_3|Cluster_NA|2017/01/01:0.0008873950,E5132-HAM|MEX|ST_3|Cluster_NA|2017/01/01:0.0010030101):0.0124193174,E7036-RCR|MEX|ST_3|Cluster_NA|2018/01/01:0.0065735675):0.0096694784,E6309-RMA|MEX|ST_3|Cluster_NA|2018/01/01:0.0065348181):0.0032210499):0.0171611575,E6303-JIJC|MEX|ST_3|Cluster_NA|2018/01/01:0.0260131603):0.0136975134):0.0022619710):0.0098645274,(((CEC-21-3385|MEX|ST_1|Cluster_NA|2021/04/21:0.0108395769,E2899-COJO|MEX|ST_1|Cluster_NA|2016/01/01:0.0136594222):0.0169521621,E2869-CGV|MEX|ST_1|Cluster_NA|2016/01/01:0.0206389211):0.0105479684,(MH354717|US|ST_NA|Cluster_NA|2012/01/01:0.0007204213,MH354718|US|ST_NA|Cluster_NA|2012/01/01:0.0000027755):0.0335342195):0.0037395973):0.0024607869,((CEC-20-0996|MEX|ST_1|Cluster_NA|2020/07/23:0.0342379434,(((((CEC-22-6040|MEX|ST_1|Cluster_NA|2022/01/10:0.0370699316,(((CEC-22-6836|MEX|ST_2|Cluster_NA|2022/03/16:0.0094190683,CEC-22-8636|MEX|ST_1|Cluster_NA|2022/08/16:0.0015487207):0.0296283572,E3990-JJRCB|MEX|ST_3|Cluster_NA|2017/01/01:0.0151464141):0.0096129746,E6169-HMM|MEX|ST_3|Cluster_NA|2018/01/01:0.0307234157):0.0032756943):0.0043761296,(KEXV01012542|BR|ST_NA|Cluster_NA|2015/01/01:0.0275376525,KEXV01032563|BR|ST_NA|Cluster_NA|2017/01/01:0.0590669120):0.0147825807):0.0000076578,((((KEXV01031505|BR|ST_NA|Cluster_NA|2017/01/01:0.0247271382,KEXV01045166|BR|ST_NA|Cluster_NA|2017/01/01:0.0141483460):0.0051101354,KEXV01044051|BR|ST_NA|Cluster_NA|2016/01/01:0.0337406727):0.0062612413,(E4664-ELPD|MEX|ST_3|Cluster_NA|2017/01/01:0.0157360013,(E5342-MYJG|MEX|ST_3|Cluster_NA|2017/01/01:0.0187568236,E5842-VHRC|MEX|ST_3|Cluster_NA|2018/01/01:0.0118627599):0.0007671553):0.0135327227):0.0007231398,KEXV01045867|BR|ST_NA|Cluster_NA|2017/01/01:0.0154999289):0.0007232929):0.0021773346,((KEXV01015168|BR|ST_NA|Cluster_NA|2014/01/01:0.0196238619,((((KEXV01037345|BR|ST_NA|Cluster_NA|2017/01/01:0.0208444470,KEXV01037563|BR|ST_NA|Cluster_NA|2017/01/01:0.0106782865):0.0000070823,KF701015|BR|ST_NA|Cluster_NA|2012/01/01:0.0086768047):0.0000078365,KF701023|BR|ST_NA|Cluster_NA|2012/01/01:0.0122652085):0.0105606709,KEXV01043389|BR|ST_NA|Cluster_NA|2016/01/01:0.0237011206):0.0006975220):0.0062663266,KP224477|BR|ST_NA|Cluster_NA|2011/01/01:0.0276808832):0.0029292025):0.0001167475,((KEXV01032967|BR|ST_NA|Cluster_NA|2016/01/01:0.0254956432,KEXV01044608|BR|ST_NA|Cluster_NA|2016/01/01:0.0162088118):0.0073128488,(KEXV01040566|BR|ST_NA|Cluster_NA|2016/01/01:0.0394460186,MG943427|US|ST_NA|Cluster_NA|2015/01/01:0.0287271015):0.0077368610):0.0000062605):0.0035307478):0.0014867701,((((((((CEC-21-4114|MEX|ST_1|Cluster_NA|2021/06/25:0.0118795772,CEC-21-5423|MEX|ST_1|Cluster_NA|2021/11/01:0.0107870219):0.0180683614,(CEC-21-5745|MEX|ST_1|Cluster_NA|2021/11/30:0.0159474154,E5220-JALR|MEX|ST_3|Cluster_NA|2017/01/01:0.0041757530):0.0137430885):0.0024292512,E2412-JAGR|MEX|ST_3|Cluster_NA|2015/01/01:0.0177013758):0.0093528358,CEC-21-4554|MEX|ST_2|Cluster_NA|2021/08/12:0.0147712439):0.0071775243,((((CEC-21-4152|MEX|ST_1|Cluster_NA|2021/06/30:0.0223807961,E7520-RBA|MEX|ST_3|Cluster_NA|2018/01/01:0.0413838654):0.0062211083,((KEXV01036042|BR|ST_NA|Cluster_NA|2016/01/01:0.0325988151,KEXV01046326|BR|ST_NA|Cluster_NA|2017/01/01:0.0383457089):0.0081137171,MF455638|US|ST_NA|Cluster_NA|2012/01/01:0.0232890229):0.0000056389):0.0035421529,(KEXV01035278|BR|ST_NA|Cluster_NA|2017/01/01:0.0249522689,(KT737295|BR|ST_NA|Cluster_NA|2014/01/01:0.0183336724,KT737354|BR|ST_NA|Cluster_NA|2014/01/01:0.0095158842):0.0062866634):0.0038987074):0.0043231136,KY037712|US|ST_NA|Cluster_NA|2011/01/01:0.0192179410):0.0031041976):0.0013005578,((KEXV01008880|BR|ST_NA|Cluster_NA|2015/01/01:0.0103965880,KEXV01043844|BR|ST_NA|Cluster_NA|2016/01/01:0.0045370722):0.0011371574,KEXV01036814|BR|ST_NA|Cluster_NA|2016/01/01:0.0000027755):0.0048388131):0.0050189594,MG571983|BR|ST_NA|Cluster_NA|2016/01/01:0.0360403424):0.0031284068,(((KEXV01016386|BR|ST_NA|Cluster_NA|2015/01/01:0.0370812322,KT124790|US|ST_NA|Cluster_NA|2012/01/01:0.0290247974):0.0120867043,OQ092462|US|ST_NA|Cluster_NA|2019/01/01:0.0316524680):0.0040318238,(((KEXV01039963|BR|ST_NA|Cluster_NA|2017/01/01:0.0260220382,KEXV01039967|BR|ST_NA|Cluster_NA|2017/01/01:0.0024852798):0.0113358681,OQ092467|US|ST_NA|Cluster_NA|2022/01/01:0.0269361829):0.0070498543,((MF455660|US|ST_NA|Cluster_NA|2011/01/01:0.0238577748,MH354660|US|ST_NA|Cluster_NA|2012/01/01:0.0266034878):0.0020547949,OR736868|US|ST_NA|Cluster_NA|2011/01/01:0.0217786864):0.0045691346):0.0028656541):0.0011632783):0.0005792512):0.0039931395):0.0000065961):0.0000065961):0.0000078192,(((((((((((((((((CEC-19-0097|MEX|ST_1|Cluster_NA|2019/08/23:0.0040526519,CEC-22-7337|MEX|ST_1|Cluster_NA|2022/04/29:0.0082455966):0.0019323273,CEC-20-1125|MEX|ST_1|Cluster_NA|2020/08/12:0.0034977981):0.0129852809,CEC-21-3216|MEX|ST_1|Cluster_NA|2021/04/07:0.0113650671):0.0016670039,(CEC-22-9838|MEX|ST_2|Cluster_NA|2022/12/12:0.0029671601,E3142-AAG|MEX|ST_1|Cluster_NA|2016/01/01:0.0080780883):0.0083364504):0.0062010409,(((CEC-20-1450|MEX|ST_1|Cluster_NA|2020/09/17:0.0003518041,CEC-20-1953|MEX|ST_1|Cluster_NA|2020/11/06:0.0069664315):0.0101931997,E1910-RRP|MEX|ST_3|Cluster_NA|2015/01/01:0.0078775260):0.0074700631,(CEC-21-3547|MEX|ST_2|Cluster_NA|2021/05/06:0.0113842397,CEC-21-5393|MEX|ST_1|Cluster_NA|2021/10/28:0.0178716627):0.0034049361):0.0011696371):0.0015429883,E0603-RCJ|MEX|ST_3|Cluster_NA|2012/01/01:0.0164556408):0.0044306315,CEC-21-4661|MEX|ST_2|Cluster_NA|2021/08/24:0.0239409896):0.0000065765,((((((((CEC-20-1251|MEX|ST_1|Cluster_NA|2020/08/24:0.0026594176,CEC-20-1252|MEX|ST_1|Cluster_NA|2020/08/24:0.0010842683):0.0073027136,CEC-22-8226|MEX|ST_1|Cluster_NA|2022/07/07:0.0166631035):0.0019836637,(CEC-22-9239|MEX|ST_1|Cluster_NA|2022/10/07:0.0171073311,E4684-JESR|MEX|ST_3|Cluster_NA|2017/01/01:0.0111855578):0.0078693445):0.0017073684,E3221-JJIL|MEX|ST_3|Cluster_NA|2017/01/01:0.0092876129):0.0000077087,((CEC-20-1326|MEX|ST_2|Cluster_NA|2020/09/01:0.0053733526,((CEC-21-5544|MEX|ST_2|Cluster_NA|2021/11/10:0.0000027755,CEC-21-5899|MEX|ST_2|Cluster_NA|2021/12/10:0.0029112886):0.0130054452,CEC-21-5672|MEX|ST_1|Cluster_NA|2021/11/25:0.0106843401):0.0026076831):0.0042187559,(((CEC-21-2917|MEX|ST_2|Cluster_NA|2021/03/10:0.0135603785,(((CEC-21-3704|MEX|ST_1|Cluster_NA|2021/05/19:0.0007262854,CEC-21-3725|MEX|ST_2|Cluster_NA|2021/05/20:0.0000027755):0.0054775416,CEC-21-5294|MEX|ST_2|Cluster_NA|2021/10/20:0.0122129757):0.0037112605,(((CEC-21-5910|MEX|ST_1|Cluster_NA|2021/12/13:0.0055439544,(CEC-22-6422|MEX|ST_2|Cluster_NA|2022/02/10:0.0000027755,CEC-22-6740|MEX|ST_2|Cluster_NA|2022/03/10:0.0003608247):0.0047469389):0.0030649496,CEC-22-7097|MEX|ST_2|Cluster_NA|2022/04/07:0.0079207073):0.0005217962,(CEC-22-8219|MEX|ST_1|Cluster_NA|2022/07/06:0.0040357617,CEC-22-9244|MEX|ST_1|Cluster_NA|2022/10/07:0.0000027755):0.0065567142):0.0010958196):0.0038433540):0.0039630735,E3977-JJAC|MEX|ST_3|Cluster_NA|2017/01/01:0.0033215874):0.0019225642,E3101-FLBP|MEX|ST_1|Cluster_NA|2016/01/01:0.0030677476):0.0054517593):0.0000055869):0.0046703412,(E0484-ODG|MEX|ST_3|Cluster_NA|2012/01/01:0.0015264371,E2242-ARP|MEX|ST_3|Cluster_NA|2015/01/01:0.0099854415):0.0000068010):0.0003873673,E0469-JSP|MEX|ST_3|Cluster_NA|2012/01/01:0.0119552923):0.0050521167,E6539-EVR|MEX|ST_3|Cluster_NA|2018/01/01:0.0152292802):0.0023285852):0.0020591376,E2291-FFL|MEX|ST_3|Cluster_NA|2015/01/01:0.0250460474):0.0111123789,E0850-ERL|MEX|ST_3|Cluster_NA|2013/01/01:0.0089051162):0.0128943393,(KEXV01008756|BR|ST_NA|Cluster_NA|2015/01/01:0.0216735957,KEXV01031506|BR|ST_NA|Cluster_NA|2017/01/01:0.0350348225):0.0063531019):0.0020405928,((((CEC-21-5154|MEX|ST_2|Cluster_NA|2021/10/08:0.0103176239,CEC-22-7410|MEX|ST_2|Cluster_NA|2022/05/06:0.0171607301):0.0328598744,(KEXV01029541|BR|ST_NA|Cluster_NA|2015/01/01:0.0340809070,KT737334|BR|ST_NA|Cluster_NA|2014/01/01:0.0283808764):0.0107195193):0.0078256103,((KEXV01002560|BR|ST_NA|Cluster_NA|2015/01/01:0.0150558030,(KEXV01033839|BR|ST_NA|Cluster_NA|2016/01/01:0.0000027755,KEXV01034129|BR|ST_NA|Cluster_NA|2017/01/01:0.0110318129):0.0123693721):0.0036091227,KEXV01034002|BR|ST_NA|Cluster_NA|2017/01/01:0.0083232947):0.0110483269):0.0024535353,(E3693-LAPB|MEX|ST_3|Cluster_NA|2017/01/01:0.0421167265,(G-1727|GUA|ST_NA|Cluster_NA|2016/01/01:0.0145177874,G-1732|GUA|ST_NA|Cluster_NA|2016/01/01:0.0161842350):0.0290427315):0.0025553613):0.0012525143):0.0017483581,(((((((((CEC-20-1585|MEX|ST_1|Cluster_NA|2020/10/01:0.0046831804,CEC-22-9500|MEX|ST_1|Cluster_NA|2022/11/04:0.0041222355):0.0250524154,(E0706-AOCV|MEX|ST_1|Cluster_NA|2012/01/01:0.0100314587,E0947-MGC|MEX|ST_1|Cluster_NA|2013/01/01:0.0074914411):0.0200571230):0.0154394303,(CEC-21-2398|MEX|ST_1|Cluster_NA|2021/01/18:0.0240551777,((CEC-22-9241|MEX|ST_1|Cluster_NA|2022/10/07:0.0164422402,G-1899-CAM|GUA|ST_NA|Cluster_NA|2016/01/01:0.0072229668):0.0018659905,E1071-JMRC|MEX|ST_1|Cluster_NA|2013/01/01:0.0082262318):0.0135051782):0.0120953430):0.0023098515,CEC-22-8781|MEX|ST_1|Cluster_NA|2022/08/29:0.0136834465):0.0025793920,(CEC-21-2969|MEX|ST_2|Cluster_NA|2021/03/17:0.0298603351,CEC-22-8024|MEX|ST_1|Cluster_NA|2022/06/21:0.0375149329):0.0031981037):0.0129156437,(((KEXV01009376|BR|ST_NA|Cluster_NA|2015/01/01:0.0304741647,KEXV01041003|BR|ST_NA|Cluster_NA|2016/01/01:0.0247230042):0.0168189130,KEXV01038766|BR|ST_NA|Cluster_NA|2016/01/01:0.0303654722):0.0063041223,E4343-JMJ|MEX|ST_3|Cluster_NA|2017/01/01:0.0294060560):0.0049216321):0.0021246624,((((((((CEC-21-2872|MEX|ST_2|Cluster_NA|2021/03/05:0.0140253880,(CEC-21-5103|MEX|ST_2|Cluster_NA|2021/10/04:0.0018226818,(CEC-21-5297|MEX|ST_2|Cluster_NA|2021/10/20:0.0007120758,CEC-22-7060|MEX|ST_2|Cluster_NA|2022/04/04:0.0025129686):0.0007089578):0.0075392719):0.0047758628,KY036964|US|ST_NA|Cluster_NA|2011/01/01:0.0082538114):0.0039658752,((KJ680926|US|ST_NA|Cluster_NA|2012/01/01:0.0041488269,KJ680970|US|ST_NA|Cluster_NA|2013/01/01:0.0054913957):0.0166632092,MH789660|US|ST_NA|Cluster_NA|2016/01/01:0.0091325759):0.0021744170):0.0004019168,E6966-LGE|MEX|ST_3|Cluster_NA|2018/01/01:0.0163629330):0.0068891031,(CEC-21-3720|MEX|ST_1|Cluster_NA|2021/05/20:0.0025969536,CEC-22-9089|MEX|ST_1|Cluster_NA|2022/09/26:0.0080217771):0.0196065539):0.0172040271,MG942962|US|ST_NA|Cluster_NA|2014/01/01:0.0213598875):0.0031684258,(MG942925|US|ST_NA|Cluster_NA|2014/01/01:0.0265251737,E5835-GAC|MEX|ST_3|Cluster_NA|2018/01/01:0.0251349470):0.0067633239):0.0047272282,((((CEC-21-4165|MEX|ST_1|Cluster_NA|2021/06/30:0.0173418042,E7137-FJNC|MEX|ST_3|Cluster_NA|2018/01/01:0.0023123638):0.0084516619,CEC-22-8513|MEX|ST_1|Cluster_NA|2022/08/05:0.0222564481):0.0130723427,(((KEXV01029333|BR|ST_NA|Cluster_NA|2015/01/01:0.0158972871,(KX443039|BR|ST_NA|Cluster_NA|2013/01/01:0.0019596283,(KX443079|BR|ST_NA|Cluster_NA|2013/01/01:0.0000027755,(MN528328|BR|ST_NA|Cluster_NA|2017/01/01:0.0000027755,MN528464|BR|ST_NA|Cluster_NA|2017/01/01:0.0000027755):0.0009839699):0.0009929557):0.0071471733):0.0037239672,(MN528282|BR|ST_NA|Cluster_NA|2014/01/01:0.0000027755,MN528450|BR|ST_NA|Cluster_NA|2017/01/01:0.0000027755):0.0143737457):0.0170067653,KEXV01029810|BR|ST_NA|Cluster_NA|2015/01/01:0.0379407441):0.0163651788):0.0042026626,(MH789648|US|ST_NA|Cluster_NA|2016/01/01:0.0218133574,E1926-JYOP|MEX|ST_3|Cluster_NA|2015/01/01:0.0444905546):0.0065903061):0.0022952782):0.0019098263):0.0000065961,(E4668-JB|MEX|ST_3|Cluster_NA|2017/01/01:0.0281136819,H-1507-DMM|HON|ST_NA|Cluster_NA|2015/01/01:0.0459998155):0.0114674659):0.0000027755,(((KJ598590|US|ST_NA|Cluster_NA|2012/01/01:0.0043122566,KJ680966|US|ST_NA|Cluster_NA|2013/01/01:0.0037083138):0.0332620412,(MH789634|US|ST_NA|Cluster_NA|2016/01/01:0.0239116173,E0618-IP|MEX|ST_3|Cluster_NA|2012/01/01:0.0171241009):0.0066167155):0.0030191725,MH355151|US|ST_NA|Cluster_NA|2015/01/01:0.0222321177):0.0038976456):0.0016809767):0.0008923955,(((((((((CEC-20-1792|MEX|ST_1|Cluster_NA|2020/10/22:0.0091374399,(CEC-21-3297|MEX|ST_1|Cluster_NA|2021/04/14:0.0004728904,CEC-21-3319|MEX|ST_1|Cluster_NA|2021/04/14:0.0034204842):0.0002523268):0.0176596727,(CEC-21-4746|MEX|ST_1|Cluster_NA|2021/09/02:0.0047413779,CEC-22-9060|MEX|ST_1|Cluster_NA|2022/09/23:0.0106598586):0.0191860030):0.0238703379,(MG800439|US|ST_NA|Cluster_NA|2013/01/01:0.0396387923,((G-0992|GUA|ST_NA|Cluster_NA|2013/01/01:0.0114832250,(N-094-LdelCP|NIC|ST_NA|Cluster_NA|2012/01/01:0.0039860410,((N-174-ACLR|NIC|ST_NA|Cluster_NA|2013/01/01:0.0093315729,N-361-AMM|NIC|ST_NA|Cluster_NA|2015/01/01:0.0082104784):0.0004863538,N-421-MAGL|NIC|ST_NA|Cluster_NA|2016/01/01:0.0095025587):0.0024611415):0.0026342021):0.0084342662,N-077-JDFF|NIC|ST_NA|Cluster_NA|2012/01/01:0.0061937072):0.0214362269):0.0049686651):0.0025883362,((KY037041|US|ST_NA|Cluster_NA|2012/01/01:0.0027992473,KY036982|US|ST_NA|Cluster_NA|2011/01/01:0.0087803491):0.0047898618,KY037057|US|ST_NA|Cluster_NA|2012/01/01:0.0225050302):0.0267715352):0.0065107597,(((((((KEXV01029266|BR|ST_NA|Cluster_NA|2015/01/01:0.0261625577,KEXV01035818|BR|ST_NA|Cluster_NA|2016/01/01:0.0193316067):0.0011243785,KEXV01032029|BR|ST_NA|Cluster_NA|2017/01/01:0.0328922657):0.0073341571,KT998224|GF|ST_NA|Cluster_NA|2011/01/01:0.0187551615):0.0000069003,KEXV01029616|BR|ST_NA|Cluster_NA|2015/01/01:0.0311735295):0.0034257947,KT998215|GF|ST_NA|Cluster_NA|2011/01/01:0.0147156942):0.0175326013,KEXV01046528|BR|ST_NA|Cluster_NA|2017/01/01:0.0339783559):0.0036207878,((KY190161|US|ST_NA|Cluster_NA|2013/01/01:0.0322577233,(MG942154|US|ST_NA|Cluster_NA|2011/01/01:0.0116844052,(MG942814|US|ST_NA|Cluster_NA|2013/01/01:0.0351969383,MK922681|US|ST_NA|Cluster_NA|2018/01/01:0.0152009377):0.0020447951):0.0020111351):0.0035548175,(MG942392|US|ST_NA|Cluster_NA|2012/01/01:0.0028945537,((MG942612|US|ST_NA|Cluster_NA|2013/01/01:0.0000027755,MG943405|US|ST_NA|Cluster_NA|2015/01/01:0.0024475605):0.0008099852,((MG942706|US|ST_NA|Cluster_NA|2013/01/01:0.0016195484,MG943673|US|ST_NA|Cluster_NA|2016/01/01:0.0023799216):0.0038559278,MG943282|US|ST_NA|Cluster_NA|2015/01/01:0.0000027755):0.0009466146):0.0027880433):0.0230209166):0.0114968775):0.0017901208):0.0006898172,(E7026-JSEP|MEX|ST_3|Cluster_NA|2018/01/01:0.0009822418,E7226-DERC|MEX|ST_3|Cluster_NA|2018/01/01:0.0048104677):0.0178958083):0.0000078265,(((CEC-21-3750|MEX|ST_1|Cluster_NA|2021/05/24:0.0334418438,KEXV01015124|BR|ST_NA|Cluster_NA|2014/01/01:0.0345868461):0.0071594227,KY036702|US|ST_NA|Cluster_NA|2013/01/01:0.0281700708):0.0093157366,MH355428|US|ST_NA|Cluster_NA|2011/01/01:0.0240202469):0.0012989131):0.0016075308,((((((CEC-21-2518|MEX|ST_2|Cluster_NA|2021/01/29:0.0090477932,E5150-GCJ|MEX|ST_1|Cluster_NA|2017/01/01:0.0041461911):0.0245044989,KEXV01039113|BR|ST_NA|Cluster_NA|2017/01/01:0.0415242477):0.0106924477,(KEXV01044888|BR|ST_NA|Cluster_NA|2017/01/01:0.0324142350,MH354358|US|ST_NA|Cluster_NA|2014/01/01:0.0243813833):0.0081719115):0.0037105609,(E4309-ZYGC|MEX|ST_3|Cluster_NA|2017/01/01:0.0277386143,E4744-FTC|MEX|ST_3|Cluster_NA|2017/01/01:0.0400550776):0.0069890560):0.0009283845,((((CEC-22-6845|MEX|ST_2|Cluster_NA|2022/03/17:0.0382696609,(MF455998|US|ST_NA|Cluster_NA|2012/01/01:0.0062667534,MF456001|US|ST_NA|Cluster_NA|2013/01/01:0.0115282435):0.0166773101):0.0033971051,E1569-MGC|MEX|ST_3|Cluster_NA|2014/01/01:0.0313044785):0.0055052632,(((KEXV01015782|BR|ST_NA|Cluster_NA|2015/01/01:0.0219946993,KEXV01045077|BR|ST_NA|Cluster_NA|2017/01/01:0.0180462460):0.0017560467,KEXV01045835|BR|ST_NA|Cluster_NA|2017/01/01:0.0155602632):0.0065710870,(KEXV01037780|BR|ST_NA|Cluster_NA|2016/01/01:0.0379523985,(KEXV01040065|BR|ST_NA|Cluster_NA|2016/01/01:0.0374118211,ON423278|BR|ST_NA|Cluster_NA|2018/01/01:0.0283210516):0.0114825065):0.0034877186):0.0102057986):0.0000071626,(MH353948|US|ST_NA|Cluster_NA|2013/01/01:0.0433014853,E1295-JMGM|MEX|ST_1|Cluster_NA|2013/01/01:0.0354156279):0.0065539187):0.0011010646):0.0041319640,(((((KX505422|US|ST_NA|Cluster_NA|2014/01/01:0.0230274955,S-016-JGHP|SAL|ST_NA|Cluster_NA|2011/01/01:0.0309087099):0.0050780229,(KY037010|US|ST_NA|Cluster_NA|2011/01/01:0.0157576331,S-024-AAMH|SAL|ST_NA|Cluster_NA|2011/01/01:0.0110562136):0.0125581402):0.0012705650,S-023-EJZ|SAL|ST_NA|Cluster_NA|2011/01/01:0.0209741780):0.0041889836,G-1261|GUA|ST_NA|Cluster_NA|2014/01/01:0.0168039658):0.0046654597,(S-001-JARH|SAL|ST_NA|Cluster_NA|2011/01/01:0.0012364144,S-010-AMER|SAL|ST_NA|Cluster_NA|2011/01/01:0.0024094480):0.0309701011):0.0096077794):0.0000062160):0.0000065826,((KEXV01033926|BR|ST_NA|Cluster_NA|2016/01/01:0.0229634978,P-390-LC|PAN|ST_NA|Cluster_NA|2014/01/01:0.0316378450):0.0049439392,MH355038|US|ST_NA|Cluster_NA|2014/01/01:0.0196012220):0.0056844991):0.0014893743):0.0000064898,((((((((((CEC-19-0127|MEX|ST_2|Cluster_NA|2019/08/28:0.0102613294,((CEC-22-7169|MEX|ST_2|Cluster_NA|2022/04/12:0.0016145012,E5365-EELM|MEX|ST_3|Cluster_NA|2017/01/01:0.0014471975):0.0084044760,E1958-MAMS|MEX|ST_1|Cluster_NA|2015/01/01:0.0046313488):0.0039841071):0.0074978340,(CEC-21-5903|MEX|ST_1|Cluster_NA|2021/12/13:0.0144121265,(CEC-22-8484|MEX|ST_1|Cluster_NA|2022/08/04:0.0201343154,(CEC-22-8579|MEX|ST_1|Cluster_NA|2022/08/10:0.0006501279,CEC-22-9503|MEX|ST_1|Cluster_NA|2022/11/07:0.0026981150):0.0255828459):0.0037491380):0.0003864721):0.0010307108,((CEC-19-0458|MEX|ST_1|Cluster_NA|2019/10/07:0.0067159320,CEC-19-0698|MEX|ST_1|Cluster_NA|2019/10/30:0.0013569347):0.0117089417,CEC-22-8562|MEX|ST_1|Cluster_NA|2022/08/11:0.0122302638):0.0082564290):0.0104484029,(CEC-22-7660|MEX|ST_1|Cluster_NA|2022/05/24:0.0176607168,E1941-IRLC|MEX|ST_1|Cluster_NA|2015/01/01:0.0004118583):0.0174732258):0.0146471539,((KEXV01044400|BR|ST_NA|Cluster_NA|2016/01/01:0.0358465245,MG943540|US|ST_NA|Cluster_NA|2016/01/01:0.0414107978):0.0017573259,(MH355057|US|ST_NA|Cluster_NA|2015/01/01:0.0287636558,MK580311|US|ST_NA|Cluster_NA|2017/01/01:0.0222203828):0.0219762835):0.0000076624):0.0019203706,(((((((MF456849|US|ST_NA|Cluster_NA|2011/01/01:0.0128730192,N-097-JCV|NIC|ST_NA|Cluster_NA|2012/01/01:0.0162181598):0.0015066496,N-089-URAT|NIC|ST_NA|Cluster_NA|2012/01/01:0.0074215247):0.0009639176,(N-061-MACS|NIC|ST_NA|Cluster_NA|2012/01/01:0.0106000470,N-368-JALB|NIC|ST_NA|Cluster_NA|2016/01/01:0.0052071431):0.0022598803):0.0007119595,N-141-JCDT|NIC|ST_NA|Cluster_NA|2013/01/01:0.0060631506):0.0012545118,N-140-GACH|NIC|ST_NA|Cluster_NA|2013/01/01:0.0068930115):0.0007525336,(N-213-EATP|NIC|ST_NA|Cluster_NA|2014/01/01:0.0137263826,N-258-LCGR|NIC|ST_NA|Cluster_NA|2014/01/01:0.0091285720):0.0048850110):0.0275660579,(E2531-JDGP|MEX|ST_3|Cluster_NA|2015/01/01:0.0253243483,E3802-OCM|MEX|ST_3|Cluster_NA|2017/01/01:0.0381022272):0.0045290771):0.0031763689):0.0022338724,((((CEC-20-0941|MEX|ST_1|Cluster_NA|2020/07/16:0.0082393604,E4861-RBV|MEX|ST_1|Cluster_NA|2017/01/01:0.0066837307):0.0077420905,(CEC-21-3635|MEX|ST_1|Cluster_NA|2021/05/13:0.0241649683,(((CEC-22-6149|MEX|ST_1|Cluster_NA|2022/01/17:0.0080119880,E2648-OSCM|MEX|ST_3|Cluster_NA|2015/01/01:0.0074897939):0.0000065826,E4644-MRV|MEX|ST_1|Cluster_NA|2017/01/01:0.0079621210):0.0000065826,E3480-BMU|MEX|ST_3|Cluster_NA|2017/01/01:0.0048675913):0.0067914950):0.0035868026):0.0101731283,E4135-JMMP|MEX|ST_2|Cluster_NA|2017/01/01:0.0237090780):0.0155667879,KEXV01040829|BR|ST_NA|Cluster_NA|2016/01/01:0.0143184467):0.0035340577):0.0029715787,((CEC-22-6627|MEX|ST_2|Cluster_NA|2022/02/28:0.0351884725,E6132-JLNC|MEX|ST_3|Cluster_NA|2018/01/01:0.0402303268):0.0063740150,(KEXV01039180|BR|ST_NA|Cluster_NA|2017/01/01:0.0327745228,MH354659|US|ST_NA|Cluster_NA|2011/01/01:0.0252301225):0.0038783831):0.0034473013):0.0016359353,(((((((((((((CEC-20-0938|MEX|ST_1|Cluster_NA|2020/07/15:0.0000070132,CEC-21-3572|MEX|ST_1|Cluster_NA|2021/05/07:0.0049560801):0.0046157354,E7277-SIA|MEX|ST_3|Cluster_NA|2018/01/01:0.0029077626):0.0032487849,(E0630-NAAJ|MEX|ST_3|Cluster_NA|2012/01/01:0.0088452486,E3313-AMM|MEX|ST_3|Cluster_NA|2017/01/01:0.0028847656):0.0017830546):0.0047208261,E2005-RMGH|MEX|ST_3|Cluster_NA|2015/01/01:0.0081574426):0.0007602865,(E2010-PAC|MEX|ST_3|Cluster_NA|2015/01/01:0.0053172744,(E2726-WAN|MEX|ST_3|Cluster_NA|2015/01/01:0.0162062959,E3807-RELC|MEX|ST_3|Cluster_NA|2017/01/01:0.0064282776):0.0013508591):0.0000065826):0.0018162894,(CEC-22-7668|MEX|ST_2|Cluster_NA|2022/05/24:0.0191443861,(E6381-CCP|MEX|ST_3|Cluster_NA|2018/01/01:0.0057800379,E6382-SMPG|MEX|ST_3|Cluster_NA|2018/01/01:0.0022710037):0.0187746030):0.0005485616):0.0163188288,E6771-AFL|MEX|ST_3|Cluster_NA|2018/01/01:0.0060829741):0.0005982751,(((CEC-20-1456|MEX|ST_1|Cluster_NA|2020/09/17:0.0000027755,((CEC-22-7555|MEX|ST_1|Cluster_NA|2022/05/18:0.0017532408,CEC-22-7959|MEX|ST_1|Cluster_NA|2022/06/15:0.0014608012):0.0004390550,CEC-22-9454|MEX|ST_1|Cluster_NA|2022/10/28:0.0044457819):0.0014501737):0.0058534968,CEC-21-3364|MEX|ST_1|Cluster_NA|2021/04/20:0.0022671599):0.0006061381,CEC-20-2304|MEX|ST_1|Cluster_NA|2020/12/15:0.0032401678):0.0209349828):0.0044243932,E3046-VJGF|MEX|ST_3|Cluster_NA|2016/01/01:0.0118551190):0.0185229351,E5992-GGV|MEX|ST_3|Cluster_NA|2018/01/01:0.0434004677):0.0036094940,(((CEC-20-1275|MEX|ST_2|Cluster_NA|2020/08/27:0.0130661970,E3887-ASM|MEX|ST_3|Cluster_NA|2017/01/01:0.0036893824):0.0122279691,E3883-SGT|MEX|ST_3|Cluster_NA|2017/01/01:0.0299598464):0.0146917012,CEC-21-3888|MEX|ST_2|Cluster_NA|2021/06/07:0.0377547929):0.0103369608):0.0012571455,((MF594897|BR|ST_NA|Cluster_NA|2011/01/01:0.0388159829,(((KY036524|US|ST_NA|Cluster_NA|2011/01/01:0.0000027755,(((KY036985|US|ST_NA|Cluster_NA|2011/01/01:0.0017308743,KY036966|US|ST_NA|Cluster_NA|2011/01/01:0.0019817582):0.0009162959,KY037019|US|ST_NA|Cluster_NA|2012/01/01:0.0000078416):0.0009162051,KY037385|US|ST_NA|Cluster_NA|2011/01/01:0.0083603742):0.0000027755):0.0017740852,(KY036955|US|ST_NA|Cluster_NA|2011/01/01:0.0027967738,KY036965|US|ST_NA|Cluster_NA|2011/01/01:0.0018235752):0.0010910264):0.0126683104,(KY036877|US|ST_NA|Cluster_NA|2012/01/01:0.0065943043,KY037007|US|ST_NA|Cluster_NA|2011/01/01:0.0126689284):0.0073171077):0.0108197256):0.0032618214,MG942070|US|ST_NA|Cluster_NA|2011/01/01:0.0280040581):0.0045581928):0.0012017162,((CEC-22-7282|MEX|ST_1|Cluster_NA|2022/04/26:0.0343841506,E2375-MAGE|MEX|ST_1|Cluster_NA|2015/01/01:0.0390643162):0.0018090202,(E1323-WBEN|MEX|ST_3|Cluster_NA|2013/01/01:0.0270454347,E2025-ERG|MEX|ST_3|Cluster_NA|2015/01/01:0.0249294226):0.0025325213):0.0018420868):0.0023102543):0.0018205573,((((((CEC-20-2155|MEX|ST_1|Cluster_NA|2020/12/01:0.0053041855,CEC-21-4445|MEX|ST_1|Cluster_NA|2021/08/03:0.0073000088):0.0353281272,E0927-DIV|MEX|ST_3|Cluster_NA|2013/01/01:0.0223576420):0.0129218205,MH354101|US|ST_NA|Cluster_NA|2013/01/01:0.0205526483):0.0000073185,((CEC-22-6516|MEX|ST_1|Cluster_NA|2022/02/17:0.0380004117,E6921-ACV|MEX|ST_3|Cluster_NA|2018/01/01:0.0375192765):0.0103439789,(KEXV01033596|BR|ST_NA|Cluster_NA|2016/01/01:0.0294196461,(P-273-CBG|PAN|ST_NA|Cluster_NA|2013/01/01:0.0354912751,P-451-AG|PAN|ST_NA|Cluster_NA|2014/01/01:0.0293628662):0.0245743350):0.0036535576):0.0089515720):0.0013595844,(KEXV01031191|BR|ST_NA|Cluster_NA|2015/01/01:0.0317738646,(KEXV01043057|BR|ST_NA|Cluster_NA|2016/01/01:0.0462662227,G-1318|GUA|ST_NA|Cluster_NA|2014/01/01:0.0347037973):0.0088497293):0.0021922101):0.0019644130,((MG943295|US|ST_NA|Cluster_NA|2015/01/01:0.0378076716,KY037209|US|ST_NA|Cluster_NA|2011/01/01:0.0202332336):0.0000060376,((MH354423|US|ST_NA|Cluster_NA|2014/01/01:0.0030078334,MH354905|US|ST_NA|Cluster_NA|2013/01/01:0.0065264764):0.0529829712,(E1688-FJJR|MEX|ST_3|Cluster_NA|2014/01/01:0.0039194666,E1691-MRG|MEX|ST_3|Cluster_NA|2014/01/01:0.0057494435):0.0493826376):0.0045296568):0.0032923385):0.0000059358):0.0019320066):0.0009160881,((((((((((((((CEC-20-1304|MEX|ST_1|Cluster_NA|2020/08/28:0.0085472978,CEC-22-8580|MEX|ST_1|Cluster_NA|2022/08/12:0.0057520983):0.0018571666,(((CEC-20-2165|MEX|ST_1|Cluster_NA|2020/12/03:0.0003560806,CEC-21-3843|MEX|ST_1|Cluster_NA|2021/06/02:0.0000027755):0.0000027755,CEC-21-4783|MEX|ST_1|Cluster_NA|2021/09/06:0.0003564109):0.0000027755,CEC-22-7090|MEX|ST_1|Cluster_NA|2022/04/06:0.0003569792):0.0048045734):0.0007632983,CEC-22-9614|MEX|ST_2|Cluster_NA|2022/11/17:0.0103773682):0.0011869720,CEC-21-3095|MEX|ST_1|Cluster_NA|2021/03/26:0.0087285017):0.0051561096,CEC-22-8519|MEX|ST_1|Cluster_NA|2022/08/08:0.0106105632):0.0267979029,((KEXV01005282|BR|ST_NA|Cluster_NA|2014/01/01:0.0107898158,(KEXV01034309|BR|ST_NA|Cluster_NA|2016/01/01:0.0050437652,KF782745|BR|ST_NA|Cluster_NA|2012/01/01:0.0027800345):0.0137662046):0.0039407655,KEXV01034230|BR|ST_NA|Cluster_NA|2016/01/01:0.0183115545):0.0131871352):0.0010223028,JQ689644|VE|ST_NA|Cluster_NA|2011/01/01:0.0339591441):0.0033529830,((((CEC-21-5283|MEX|ST_1|Cluster_NA|2021/10/20:0.0086298118,(E4700-AMC|MEX|ST_3|Cluster_NA|2017/01/01:0.0041453441,E5601-MABC|MEX|ST_3|Cluster_NA|2017/01/01:0.0016345251):0.0000027755):0.0001045588,CEC-22-8028|MEX|ST_1|Cluster_NA|2022/06/21:0.0106045517):0.0297571939,MG943013|US|ST_NA|Cluster_NA|2014/01/01:0.0138541969):0.0031622151,H-0062-JLVM|HON|ST_NA|Cluster_NA|2013/01/01:0.0318335070):0.0072342941):0.0027659654,((((E1990-MASR|MEX|ST_3|Cluster_NA|2015/01/01:0.0083839759,E5631-MGJ|MEX|ST_3|Cluster_NA|2017/01/01:0.0101507475):0.0173303499,E4942-RSC|MEX|ST_3|Cluster_NA|2017/01/01:0.0426904282):0.0016662772,G-0493|GUA|ST_NA|Cluster_NA|2012/01/01:0.0314501016):0.0000058054,E3603-RSZ|MEX|ST_3|Cluster_NA|2017/01/01:0.0214767102):0.0000067088):0.0018319282,(((E2220-DPS|MEX|ST_3|Cluster_NA|2015/01/01:0.0241945809,(G-0850|GUA|ST_NA|Cluster_NA|2013/01/01:0.0021240337,G-0851|GUA|ST_NA|Cluster_NA|2013/01/01:0.0025620802):0.0080866331):0.0035102892,G-0386|GUA|ST_NA|Cluster_NA|2011/01/01:0.0061284567):0.0013596310,(G-0201|GUA|ST_NA|Cluster_NA|2011/01/01:0.0193276274,G-0950|GUA|ST_NA|Cluster_NA|2013/01/01:0.0136903312):0.0005794279):0.0094771024):0.0007121358,(MK145623|US|ST_NA|Cluster_NA|2016/01/01:0.0252192704,((E2817-JAVZ|MEX|ST_3|Cluster_NA|2016/01/01:0.0009536102,E7104-EEOV|MEX|ST_3|Cluster_NA|2018/01/01:0.0019488858):0.0009612461,(E3813-MAAM|MEX|ST_3|Cluster_NA|2017/01/01:0.0000027755,E4946-EAMC|MEX|ST_3|Cluster_NA|2017/01/01:0.0029396443):0.0000027755):0.0285331267):0.0064823027):0.0005475275,(KEXV01012300|BR|ST_NA|Cluster_NA|2014/01/01:0.0295779082,(KJ598603|US|ST_NA|Cluster_NA|2013/01/01:0.0141573503,MG942559|US|ST_NA|Cluster_NA|2012/01/01:0.0211224336):0.0070813322):0.0029963593):0.0027196139,(((((((((((CEC-20-1319|MEX|ST_1|Cluster_NA|2020/09/01:0.0035459168,((E0031-MAHH|MEX|ST_2|Cluster_NA|2011/01/01:0.0000027755,E0033-CARH|MEX|ST_1|Cluster_NA|2011/01/01:0.0022313211):0.0007226254,E0036-JGC|MEX|ST_2|Cluster_NA|2011/01/01:0.0021678148):0.0051721782):0.0027341300,E1625-CAEH|MEX|ST_1|Cluster_NA|2014/01/01:0.0042052127):0.0000061689,(E2323-CAST|MEX|ST_3|Cluster_NA|2015/01/01:0.0033744246,(E3394-RDCH|MEX|ST_3|Cluster_NA|2017/01/01:0.0009520826,(E4029-CUCL|MEX|ST_3|Cluster_NA|2017/01/01:0.0009514107,E4213-SAMZ|MEX|ST_3|Cluster_NA|2017/01/01:0.0019207998):0.0000027755):0.0048946862):0.0015534542):0.0006292531,E4211-HBV|MEX|ST_3|Cluster_NA|2017/01/01:0.0109384329):0.0030504781,((CEC-22-7351|MEX|ST_1|Cluster_NA|2022/05/02:0.0030476688,(CEC-22-7709|MEX|ST_2|Cluster_NA|2022/05/25:0.0010806631,CEC-22-8460|MEX|ST_1|Cluster_NA|2022/08/03:0.0018238232):0.0016638193):0.0075883703,((E2445-JAHR|MEX|ST_3|Cluster_NA|2015/01/01:0.0022458723,E2448-JLRN|MEX|ST_3|Cluster_NA|2015/01/01:0.0015286454):0.0088587246,(((E5008-SAVC|MEX|ST_3|Cluster_NA|2017/01/01:0.0018868083,E7287-MARN|MEX|ST_3|Cluster_NA|2018/01/01:0.0009326376):0.0000027755,E6184-AMPM|MEX|ST_3|Cluster_NA|2018/01/01:0.0037796971):0.0009427697,E6735-MARE|MEX|ST_3|Cluster_NA|2018/01/01:0.0000027755):0.0028725634):0.0052025568):0.0013777836):0.0045802961,E5590-CSG|MEX|ST_3|Cluster_NA|2017/01/01:0.0045251113):0.0000069549,((CEC-21-3796|MEX|ST_2|Cluster_NA|2021/05/26:0.0030430547,((CEC-22-8331|MEX|ST_2|Cluster_NA|2022/07/15:0.0000027755,CEC-22-9378|MEX|ST_1|Cluster_NA|2022/10/21:0.0018087126):0.0000027755,CEC-22-8332|MEX|ST_2|Cluster_NA|2022/07/15:0.0000027755):0.0095423273):0.0010259642,(CEC-22-6529|MEX|ST_1|Cluster_NA|2022/02/18:0.0091105736,E5182-KAMA|MEX|ST_1|Cluster_NA|2017/01/01:0.0000027755):0.0007324403):0.0155851172):0.0077227610,(((CEC-21-4489|MEX|ST_1|Cluster_NA|2021/08/06:0.0056404827,CEC-22-8334|MEX|ST_1|Cluster_NA|2022/07/15:0.0034657868):0.0015892943,(CEC-22-7742|MEX|ST_2|Cluster_NA|2022/05/30:0.0063029611,CEC-22-7743|MEX|ST_2|Cluster_NA|2022/05/30:0.0000065826):0.0045416492):0.0016621680,CEC-21-4662|MEX|ST_1|Cluster_NA|2021/08/23:0.0071807260):0.0253921084):0.0138938631,(CEC-21-3132|MEX|ST_1|Cluster_NA|2021/03/30:0.0394141917,MG942741|US|ST_NA|Cluster_NA|2013/01/01:0.0230256649):0.0020101610):0.0052225262,((((((((CEC-20-1557|MEX|ST_2|Cluster_NA|2020/09/29:0.0003885849,CEC-20-1857|MEX|ST_1|Cluster_NA|2020/10/27:0.0003356109):0.0042083335,CEC-21-3593|MEX|ST_1|Cluster_NA|2021/05/10:0.0077419728):0.0006376549,CEC-22-9367|MEX|ST_2|Cluster_NA|2022/10/21:0.0052749472):0.0055903222,(CEC-21-4379|MEX|ST_1|Cluster_NA|2021/07/20:0.0033647675,CEC-22-7274|MEX|ST_1|Cluster_NA|2022/04/26:0.0130546317):0.0020560938):0.0263400592,(CEC-21-3524|MEX|ST_2|Cluster_NA|2021/05/03:0.0164368370,CEC-21-4291|MEX|ST_1|Cluster_NA|2021/07/13:0.0202365990):0.0067722005):0.0112556249,E6633-MGCD|MEX|ST_3|Cluster_NA|2018/01/01:0.0396501503):0.0014295195,(MG943723|US|ST_NA|Cluster_NA|2016/01/01:0.0320369884,E5687-JCMB|MEX|ST_1|Cluster_NA|2017/01/01:0.0361439071):0.0050310297):0.0027659121,((CEC-21-3767|MEX|ST_1|Cluster_NA|2021/05/24:0.0240290953,(CEC-22-9240|MEX|ST_1|Cluster_NA|2022/10/07:0.0087396428,(E6166-JRC|MEX|ST_3|Cluster_NA|2018/01/01:0.0000027755,E6168-GAH|MEX|ST_3|Cluster_NA|2018/01/01:0.0021494942):0.0058849869):0.0324922496):0.0074882582,(MH354857|US|ST_NA|Cluster_NA|2013/01/01:0.0177771906,KY035787|US|ST_NA|Cluster_NA|2011/01/01:0.0289042417):0.0037919055):0.0033355278):0.0023346702):0.0000564486,MN971688|US|ST_NA|Cluster_NA|2016/01/01:0.0128042117):0.0017589235):0.0011166307,(((((((CEC-20-1949|MEX|ST_1|Cluster_NA|2020/11/05:0.0191158475,(E1966-ODS|MEX|ST_3|Cluster_NA|2015/01/01:0.0058940862,E4392-DVR|MEX|ST_3|Cluster_NA|2017/01/01:0.0125519856):0.0022613265):0.0094214941,E2188-JOHH|MEX|ST_3|Cluster_NA|2015/01/01:0.0165922606):0.0024371726,CEC-21-4341|MEX|ST_1|Cluster_NA|2021/07/16:0.0218246689):0.0012768673,(CEC-21-3605|MEX|ST_1|Cluster_NA|2021/05/10:0.0249212020,(E4751-JESC|MEX|ST_3|Cluster_NA|2017/01/01:0.0101487802,E4826-SALV|MEX|ST_3|Cluster_NA|2017/01/01:0.0121776496):0.0225122716):0.0013845208):0.0038293980,E6646-JJC|MEX|ST_3|Cluster_NA|2018/01/01:0.0084016904):0.0201067391,(((KEXV01038464|BR|ST_NA|Cluster_NA|2016/01/01:0.0484953514,(E2352-AZZG|MEX|ST_3|Cluster_NA|2015/01/01:0.0221117890,E7501-EDJOM|MEX|ST_3|Cluster_NA|2018/01/01:0.0178655237):0.0264673389):0.0033844119,(KEXV01043785|BR|ST_NA|Cluster_NA|2016/01/01:0.0232114441,N-379-MARG|NIC|ST_NA|Cluster_NA|2016/01/01:0.0391866317):0.0080384871):0.0022303330,MH355061|US|ST_NA|Cluster_NA|2014/01/01:0.0218362232):0.0010848692):0.0032602074,((MF457178|US|ST_NA|Cluster_NA|2011/01/01:0.0048106171,(E2344-FRLL|MEX|ST_3|Cluster_NA|2015/01/01:0.0014708638,E2345-AGM|MEX|ST_3|Cluster_NA|2015/01/01:0.0000065826):0.0096703036):0.0317491271,(MW881697|CA|ST_NA|Cluster_NA|2019/01/01:0.0076391059,ON816453|CA|ST_NA|Cluster_NA|2017/01/01:0.0066963529):0.0217924949):0.0059495589):0.0032424693):0.0000065961):0.0011764531,((((((((CEC-20-2094|MEX|ST_1|Cluster_NA|2020/11/24:0.0174178632,E2719-DEM|MEX|ST_3|Cluster_NA|2015/01/01:0.0094186733):0.0188156766,(KEXV01036716|BR|ST_NA|Cluster_NA|2016/01/01:0.0542149041,E6124-HJCP|MEX|ST_3|Cluster_NA|2018/01/01:0.0270849599):0.0027322445):0.0045971500,(KEXV01045544|BR|ST_NA|Cluster_NA|2017/01/01:0.0361821619,((((KJ474533|PA|ST_NA|Cluster_NA|2013/01/01:0.0142324665,(P-396-DC|PAN|ST_NA|Cluster_NA|2014/01/01:0.0221183931,(P-522-MM|PAN|ST_NA|Cluster_NA|2015/01/01:0.0114398194,P-524-DM|PAN|ST_NA|Cluster_NA|2015/01/01:0.0100955607):0.0027188539):0.0054832604):0.0098394089,N-230-AAUM|NIC|ST_NA|Cluster_NA|2014/01/01:0.0258596359):0.0069296711,(E2050-EAR|MEX|ST_3|Cluster_NA|2015/01/01:0.0265129143,((G-0829|GUA|ST_NA|Cluster_NA|2012/01/01:0.0070456221,G-1874-HDH|GUA|ST_NA|Cluster_NA|2016/01/01:0.0128018104):0.0070848998,N-081-JAJJ|NIC|ST_NA|Cluster_NA|2012/01/01:0.0099425750):0.0195895523):0.0043547807):0.0146302826,N-398-LSZA|NIC|ST_NA|Cluster_NA|2016/01/01:0.0339551806):0.0018465896):0.0033904251):0.0028368583,((MG942200|US|ST_NA|Cluster_NA|2011/01/01:0.0312472719,MZ475745|AR|ST_NA|Cluster_NA|2017/01/01:0.0342602435):0.0011612575,(MG943186|US|ST_NA|Cluster_NA|2014/01/01:0.0316788830,MG943527|US|ST_NA|Cluster_NA|2016/01/01:0.0186783732):0.0119608747):0.0038857614):0.0008433515,(((CEC-22-6282|MEX|ST_1|Cluster_NA|2022/01/27:0.0255620602,MF456354|US|ST_NA|Cluster_NA|2013/01/01:0.0239328658):0.0203756816,KR066212|BR|ST_NA|Cluster_NA|2012/01/01:0.0401590473):0.0003062486,(((((CEC-22-7760|MEX|ST_1|Cluster_NA|2022/05/31:0.0055823919,CEC-22-8679|MEX|ST_2|Cluster_NA|2022/08/19:0.0045185172):0.0096789537,((E0308-SRF|MEX|ST_3|Cluster_NA|2012/01/01:0.0108257737,G-0148|GUA|ST_NA|Cluster_NA|2011/01/01:0.0222858891):0.0016068906,E2467-AJC|MEX|ST_3|Cluster_NA|2015/01/01:0.0063167893):0.0026346771):0.0195831665,(MG942383|US|ST_NA|Cluster_NA|2012/01/01:0.0268025814,(P-435-JP|PAN|ST_NA|Cluster_NA|2014/01/01:0.0000072397,P-472-US|PAN|ST_NA|Cluster_NA|2015/01/01:0.0046063811):0.0279207217):0.0063323731):0.0025681689,(MG942426|US|ST_NA|Cluster_NA|2012/01/01:0.0347653794,(E1872-DVV|MEX|ST_1|Cluster_NA|2015/01/01:0.0405252406,G-0176|GUA|ST_NA|Cluster_NA|2011/01/01:0.0314942897):0.0070313868):0.0020750964):0.0000072758,((KEXV01036421|BR|ST_NA|Cluster_NA|2017/01/01:0.0114085029,KEXV01046839|BR|ST_NA|Cluster_NA|2017/01/01:0.0204606454):0.0158661435,MH354500|US|ST_NA|Cluster_NA|2011/01/01:0.0406975680):0.0086512581):0.0019309282):0.0033784045):0.0000075668,((((((((((((((KEXV01002445|BR|ST_NA|Cluster_NA|2015/01/01:0.0165875328,KEXV01034148|BR|ST_NA|Cluster_NA|2017/01/01:0.0051934124):0.0021508252,((KEXV01033480|BR|ST_NA|Cluster_NA|2017/01/01:0.0116768662,MG571991|BR|ST_NA|Cluster_NA|2016/01/01:0.0048260082):0.0049181368,MN509158|BR|ST_NA|Cluster_NA|2014/01/01:0.0040528258):0.0008989629):0.0019833550,KEXV01002591|BR|ST_NA|Cluster_NA|2015/01/01:0.0098128841):0.0009842098,(((KEXV01002548|BR|ST_NA|Cluster_NA|2015/01/01:0.0096099091,KEXV01034079|BR|ST_NA|Cluster_NA|2017/01/01:0.0055364772):0.0007666917,KEXV01005214|BR|ST_NA|Cluster_NA|2014/01/01:0.0048536546):0.0074404992,KEXV01034140|BR|ST_NA|Cluster_NA|2017/01/01:0.0314226387):0.0024149041):0.0010477724,(KEXV01033836|BR|ST_NA|Cluster_NA|2016/01/01:0.0094060247,KEXV01033886|BR|ST_NA|Cluster_NA|2016/01/01:0.0104841719):0.0030177798):0.0000027755,(KEXV01034186|BR|ST_NA|Cluster_NA|2017/01/01:0.0236708872,MK499373|BR|ST_NA|Cluster_NA|2015/01/01:0.0075100097):0.0029880526):0.0000027755,(KEXV01002565|BR|ST_NA|Cluster_NA|2015/01/01:0.0126772154,KEXV01005227|BR|ST_NA|Cluster_NA|2014/01/01:0.0084014111):0.0019716449):0.0000062210,(((KEXV01005247|BR|ST_NA|Cluster_NA|2014/01/01:0.0073141819,KEXV01033904|BR|ST_NA|Cluster_NA|2016/01/01:0.0238592651):0.0040955831,KEXV01034004|BR|ST_NA|Cluster_NA|2017/01/01:0.0021373431):0.0000027755,KEXV01005254|BR|ST_NA|Cluster_NA|2014/01/01:0.0223578278):0.0019869226):0.0025161094,KEXV01005206|BR|ST_NA|Cluster_NA|2014/01/01:0.0067073220):0.0024343608,KEXV01034097|BR|ST_NA|Cluster_NA|2017/01/01:0.0207622181):0.0065274668,(KEXV01014430|BR|ST_NA|Cluster_NA|2014/01/01:0.0364975513,KEXV01033933|BR|ST_NA|Cluster_NA|2016/01/01:0.0353836202):0.0043186707):0.0042554281,(((((KEXV01014854|BR|ST_NA|Cluster_NA|2014/01/01:0.0293008970,KEXV01015663|BR|ST_NA|Cluster_NA|2015/01/01:0.0277947116):0.0039622752,KEXV01032726|BR|ST_NA|Cluster_NA|2017/01/01:0.0324453397):0.0042235713,(KEXV01033786|BR|ST_NA|Cluster_NA|2016/01/01:0.0323204234,(KEXV01033888|BR|ST_NA|Cluster_NA|2016/01/01:0.0020454901,MN509162|BR|ST_NA|Cluster_NA|2014/01/01:0.0060484968):0.0053850305):0.0104596157):0.0031441733,(((KEXV01032999|BR|ST_NA|Cluster_NA|2016/01/01:0.0297654667,KY581509|BR|ST_NA|Cluster_NA|2014/01/01:0.0000065826):0.0231384628,KEXV01038213|BR|ST_NA|Cluster_NA|2017/01/01:0.0432994301):0.0032986760,KEXV01033950|BR|ST_NA|Cluster_NA|2016/01/01:0.0241249643):0.0023576725):0.0010082583,(KEXV01032283|BR|ST_NA|Cluster_NA|2016/01/01:0.0169951693,(KEXV01032766|BR|ST_NA|Cluster_NA|2017/01/01:0.0163375173,MW597059|BR|ST_NA|Cluster_NA|2015/01/01:0.0135399799):0.0051235272):0.0097242552):0.0000074741):0.0051663598,(((KEXV01029786|BR|ST_NA|Cluster_NA|2015/01/01:0.0536310984,((KEXV01038626|BR|ST_NA|Cluster_NA|2016/01/01:0.0193904728,KEXV01045537|BR|ST_NA|Cluster_NA|2017/01/01:0.0190081164):0.0072872033,(KEXV01043309|BR|ST_NA|Cluster_NA|2016/01/01:0.0362567041,KEXV01045543|BR|ST_NA|Cluster_NA|2017/01/01:0.0325412268):0.0083226286):0.0011883587):0.0039907684,KEXV01044756|BR|ST_NA|Cluster_NA|2016/01/01:0.0195215912):0.0012657457,(((((KEXV01036815|BR|ST_NA|Cluster_NA|2016/01/01:0.0199412437,(KEXV01045402|BR|ST_NA|Cluster_NA|2017/01/01:0.0168415598,KEXV01045517|BR|ST_NA|Cluster_NA|2017/01/01:0.0058520677):0.0040918080):0.0072633411,E6750-ESM|MEX|ST_3|Cluster_NA|2018/01/01:0.0429355487):0.0137687356,KEXV01037382|BR|ST_NA|Cluster_NA|2017/01/01:0.0160710835):0.0022336583,KEXV01036836|BR|ST_NA|Cluster_NA|2016/01/01:0.0396256579):0.0045375022,KEXV01044834|BR|ST_NA|Cluster_NA|2016/01/01:0.0293477178):0.0005321746):0.0010734207):0.0052579739,(((((((KEXV01007755|BR|ST_NA|Cluster_NA|2014/01/01:0.0000027755,KY581511|BR|ST_NA|Cluster_NA|2014/01/01:0.0000027755):0.0154782093,KF701011|BR|ST_NA|Cluster_NA|2012/01/01:0.0182706247):0.0164530506,(KEXV01039340|BR|ST_NA|Cluster_NA|2017/01/01:0.0530938682,MG942141|US|ST_NA|Cluster_NA|2011/01/01:0.0185204790):0.0046293847):0.0063289337,(((MF455609|US|ST_NA|Cluster_NA|2012/01/01:0.0072351625,(MF456957|US|ST_NA|Cluster_NA|2011/01/01:0.0041728189,MK580262|US|ST_NA|Cluster_NA|2017/01/01:0.0146117373):0.0046850754):0.0019368269,MH355214|US|ST_NA|Cluster_NA|2014/01/01:0.0216133608):0.0073062165,MF456930|US|ST_NA|Cluster_NA|2011/01/01:0.0123640922):0.0196235303):0.0000071534,(MF457339|US|ST_NA|Cluster_NA|2015/01/01:0.0386850587,MG571982|BR|ST_NA|Cluster_NA|2016/01/01:0.0302547273):0.0075723548):0.0076485152,(KEXV01043580|BR|ST_NA|Cluster_NA|2016/01/01:0.0167572725,KEXV01046741|BR|ST_NA|Cluster_NA|2017/01/01:0.0105076078):0.0158529717):0.0000061376,(KEXV01015251|BR|ST_NA|Cluster_NA|2014/01/01:0.0237004377,(KEXV01015701|BR|ST_NA|Cluster_NA|2015/01/01:0.0179278848,KEXV01044026|BR|ST_NA|Cluster_NA|2016/01/01:0.0178985220):0.0055633128):0.0066066406):0.0000071044):0.0047123767):0.0000066023,((KM851145|BR|ST_NA|Cluster_NA|2012/01/01:0.0331324942,(MF455710|US|ST_NA|Cluster_NA|2011/01/01:0.0000065826,MF456289|US|ST_NA|Cluster_NA|2011/01/01:0.0098104162):0.0092198662):0.0041697394,(MF455566|US|ST_NA|Cluster_NA|2012/01/01:0.0000027755,MF455755|US|ST_NA|Cluster_NA|2015/01/01:0.0000027755):0.0106552237):0.0043845582):0.0010297322,((((((((KEXV01012493|BR|ST_NA|Cluster_NA|2015/01/01:0.0368834303,(MW881679|CA|ST_NA|Cluster_NA|2016/01/01:0.0000027755,ON816149|CA|ST_NA|Cluster_NA|2017/01/01:0.0000027755):0.0290237804):0.0037856033,MF456608|US|ST_NA|Cluster_NA|2012/01/01:0.0493208442):0.0056417710,(MF456368|US|ST_NA|Cluster_NA|2012/01/01:0.0259900115,MH354530|US|ST_NA|Cluster_NA|2011/01/01:0.0208191117):0.0051564016):0.0000072644,(MG942431|US|ST_NA|Cluster_NA|2012/01/01:0.0056263387,OR737246|US|ST_NA|Cluster_NA|2016/01/01:0.0122242025):0.0181077607):0.0027451776,((KEXV01045625|BR|ST_NA|Cluster_NA|2017/01/01:0.0304289254,E1991-IRRS|MEX|ST_3|Cluster_NA|2015/01/01:0.0278410333):0.0064101280,((MG942485|US|ST_NA|Cluster_NA|2012/01/01:0.0045478152,(MG942506|US|ST_NA|Cluster_NA|2012/01/01:0.0000027755,MG942564|US|ST_NA|Cluster_NA|2012/01/01:0.0000027755):0.0069711061):0.0251508452,(((MG942879|US|ST_NA|Cluster_NA|2013/01/01:0.0012796912,MK922688|US|ST_NA|Cluster_NA|2018/01/01:0.0126051986):0.0029912912,MG943503|US|ST_NA|Cluster_NA|2016/01/01:0.0126453086):0.0000064352,(MK922776|US|ST_NA|Cluster_NA|2018/01/01:0.0000027755,MK922838|US|ST_NA|Cluster_NA|2018/01/01:0.0000027755):0.0113493410):0.0134403854):0.0081331767):0.0000058532):0.0012083961,(((((KEXV01037722|BR|ST_NA|Cluster_NA|2016/01/01:0.0280048615,KEXV01037832|BR|ST_NA|Cluster_NA|2016/01/01:0.0287389977):0.0024117887,KEXV01044975|BR|ST_NA|Cluster_NA|2017/01/01:0.0072280468):0.0117425465,((MF456620|US|ST_NA|Cluster_NA|2011/01/01:0.0097771585,MF457237|US|ST_NA|Cluster_NA|2011/01/01:0.0132318508):0.0086263153,MF457136|US|ST_NA|Cluster_NA|2012/01/01:0.0096922029):0.0147869796):0.0029815477,((MF455560|US|ST_NA|Cluster_NA|2011/01/01:0.0298027814,OM206836|US|ST_NA|Cluster_NA|2019/01/01:0.0293690082):0.0067258605,(MH354875|US|ST_NA|Cluster_NA|2013/01/01:0.0334498628,E3413-RZT|MEX|ST_3|Cluster_NA|2017/01/01:0.0417530433):0.0104432790):0.0029796595):0.0000402896,(KEXV01037749|BR|ST_NA|Cluster_NA|2016/01/01:0.0264887837,ON423281|BR|ST_NA|Cluster_NA|2018/01/01:0.0335726427):0.0074208138):0.0031717199):0.0016069903,(((((KEXV01016283|BR|ST_NA|Cluster_NA|2015/01/01:0.0324026169,MG197043|US|ST_NA|Cluster_NA|2012/01/01:0.0407927982):0.0065455072,(MG943311|US|ST_NA|Cluster_NA|2015/01/01:0.0255349061,E3752-JMJC|MEX|ST_3|Cluster_NA|2017/01/01:0.0387932813):0.0076154365):0.0000066921,(((KEXV01030933|BR|ST_NA|Cluster_NA|2015/01/01:0.0284636026,KEXV01038102|BR|ST_NA|Cluster_NA|2017/01/01:0.0150957053):0.0226920096,(E2835-MCG|MEX|ST_3|Cluster_NA|2016/01/01:0.0000062863,E2840-THR|MEX|ST_3|Cluster_NA|2016/01/01:0.0040596156):0.0264240476):0.0009429238,(E2112-AAMO|MEX|ST_3|Cluster_NA|2015/01/01:0.0150889506,E3079-BEQV|MEX|ST_3|Cluster_NA|2016/01/01:0.0094519493):0.0149015124):0.0067312012):0.0013413160,((KJ474482|PA|ST_NA|Cluster_NA|2012/01/01:0.0364227009,E2404-CVT|MEX|ST_3|Cluster_NA|2015/01/01:0.0212365999):0.0081613809,(((((((E0725-OAPC|MEX|ST_3|Cluster_NA|2012/01/01:0.0014805292,((E1620-SGD|MEX|ST_3|Cluster_NA|2014/01/01:0.0000027755,E4540-NDTN|MEX|ST_3|Cluster_NA|2017/01/01:0.0099482905):0.0014503394,E2254-PMGL|MEX|ST_3|Cluster_NA|2015/01/01:0.0036484859):0.0006754593):0.0080781404,(E1929-JACA|MEX|ST_3|Cluster_NA|2015/01/01:0.0058100675,(E6293-GAVB|MEX|ST_3|Cluster_NA|2018/01/01:0.0056406985,E7225-JALA|MEX|ST_3|Cluster_NA|2018/01/01:0.0000027755):0.0126845893):0.0035230557):0.0022975531,E2560-ZAZ|MEX|ST_3|Cluster_NA|2015/01/01:0.0168286137):0.0023062931,E2139-DGDO|MEX|ST_3|Cluster_NA|2015/01/01:0.0104453876):0.0083122986,E2970-JAFC|MEX|ST_3|Cluster_NA|2016/01/01:0.0220524489):0.0084054101,E2905-MPDL|MEX|ST_3|Cluster_NA|2016/01/01:0.0301005349):0.0072717328,(CEC-19-0001|MEX|ST_1|Cluster_NA|2019/07/17:0.0289324123,CEC-22-9182|MEX|ST_1|Cluster_NA|2022/10/03:0.0181832503):0.0189070829):0.0076415861):0.0060090633):0.0007438081,(KEXV01044583|BR|ST_NA|Cluster_NA|2016/01/01:0.0351534639,MG196797|US|ST_NA|Cluster_NA|2011/01/01:0.0263620684):0.0124468296):0.0021173363):0.0021977560,((((((MG942417|US|ST_NA|Cluster_NA|2012/01/01:0.0210682807,((MH354587|US|ST_NA|Cluster_NA|2011/01/01:0.0049550584,MH354991|US|ST_NA|Cluster_NA|2015/01/01:0.0091829916):0.0036386683,MH355063|US|ST_NA|Cluster_NA|2014/01/01:0.0122978876):0.0174063559):0.0009941054,((((((MH354428|US|ST_NA|Cluster_NA|2011/01/01:0.0042331379,MH354795|US|ST_NA|Cluster_NA|2013/01/01:0.0065668277):0.0008506944,(MH354952|US|ST_NA|Cluster_NA|2013/01/01:0.0007176829,MH355257|US|ST_NA|Cluster_NA|2015/01/01:0.0000027755):0.0036226353):0.0007241786,(MH354933|US|ST_NA|Cluster_NA|2013/01/01:0.0021922374,MH354946|US|ST_NA|Cluster_NA|2013/01/01:0.0065468548):0.0000065826):0.0190440747,(MH355137|US|ST_NA|Cluster_NA|2014/01/01:0.0177192543,MH355227|US|ST_NA|Cluster_NA|2015/01/01:0.0126964047):0.0048594088):0.0001157180,MH354854|US|ST_NA|Cluster_NA|2013/01/01:0.0226273709):0.0101600749,MK330078|US|ST_NA|Cluster_NA|2014/01/01:0.0126762397):0.0027704779):0.0022282283,((MG942499|US|ST_NA|Cluster_NA|2012/01/01:0.0289882377,MG943097|US|ST_NA|Cluster_NA|2014/01/01:0.0292798404):0.0005786971,MK922970|US|ST_NA|Cluster_NA|2018/01/01:0.0138325274):0.0038106325):0.0020993575,MG942640|US|ST_NA|Cluster_NA|2013/01/01:0.0177089640):0.0002049076,MG942724|US|ST_NA|Cluster_NA|2013/01/01:0.0149337700):0.0019838669,N-189-FACU|NIC|ST_NA|Cluster_NA|2013/01/01:0.0060053164):0.0009047505):0.0000058019):0.0013358046):0.0000061826):0.0000065898):0.0011105876):0.0017287852,KU190829|CA|ST_NA|Cluster_NA|2013/01/01:0.0075011406):0.0006682719,(((((((((((CEC-19-0076|MEX|ST_1|Cluster_NA|2019/08/21:0.0062645321,CEC-22-8865|MEX|ST_1|Cluster_NA|2022/09/05:0.0096023352):0.0223716054,(((CEC-20-2136|MEX|ST_2|Cluster_NA|2020/11/30:0.0017477687,((CEC-21-2892|MEX|ST_2|Cluster_NA|2021/03/08:0.0040276520,CEC-22-6346|MEX|ST_2|Cluster_NA|2022/02/03:0.0025159872):0.0025095116,(CEC-22-7039|MEX|ST_2|Cluster_NA|2022/04/01:0.0042735621,CEC-22-7073|MEX|ST_2|Cluster_NA|2022/04/05:0.0040181023):0.0014665148):0.0014236440):0.0161132535,CEC-22-8972|MEX|ST_1|Cluster_NA|2022/09/13:0.0189360152):0.0135359789,CEC-21-5797|MEX|ST_1|Cluster_NA|2021/12/03:0.0121718263):0.0078139707):0.0027943483,((CEC-20-2272|MEX|ST_2|Cluster_NA|2020/12/11:0.0042172586,((CEC-21-4542|MEX|ST_2|Cluster_NA|2021/08/11:0.0045706504,CEC-22-9265|MEX|ST_2|Cluster_NA|2022/10/11:0.0021134878):0.0050168747,CEC-22-6659|MEX|ST_1|Cluster_NA|2022/03/02:0.0060162191):0.0066646295):0.0115486964,CEC-22-9421|MEX|ST_1|Cluster_NA|2022/10/26:0.0135319595):0.0101669596):0.0020745979,CEC-22-7956|MEX|ST_2|Cluster_NA|2022/06/15:0.0224323875):0.0002486077,(((CEC-19-0589|MEX|ST_2|Cluster_NA|2019/10/16:0.0057569255,(E4132-AMRM|MEX|ST_2|Cluster_NA|2017/01/01:0.0000027755,E4133-NDQC|MEX|ST_2|Cluster_NA|2017/01/01:0.0009434427):0.0000027755):0.0036362915,(CEC-21-5579|MEX|ST_1|Cluster_NA|2021/11/17:0.0058440386,E4625-EJSF|MEX|ST_3|Cluster_NA|2017/01/01:0.0000027755):0.0023662108):0.0182557311,((CEC-21-5480|MEX|ST_1|Cluster_NA|2021/11/08:0.0174406876,(E3621-CEJG|MEX|ST_3|Cluster_NA|2017/01/01:0.0246010869,E3768-JASH|MEX|ST_3|Cluster_NA|2017/01/01:0.0220654053):0.0093845470):0.0036308252,(CEC-22-7761|MEX|ST_1|Cluster_NA|2022/05/30:0.0171887154,MH354963|US|ST_NA|Cluster_NA|2013/01/01:0.0014877922):0.0116701083):0.0034510642):0.0004487982):0.0006567200,(((CEC-19-0827|MEX|ST_1|Cluster_NA|2019/11/15:0.0191568159,E5870-BGC|MEX|ST_2|Cluster_NA|2018/01/01:0.0211936967):0.0047110634,CEC-21-5065|MEX|ST_2|Cluster_NA|2021/10/01:0.0238640168):0.0075143402,((CEC-21-3848|MEX|ST_1|Cluster_NA|2021/06/02:0.0056293310,CEC-21-3849|MEX|ST_1|Cluster_NA|2021/06/02:0.0010724813):0.0332761338,E5067-MAGS|MEX|ST_1|Cluster_NA|2017/01/01:0.0296110726):0.0030006813):0.0003984384):0.0114083727,(((CEC-19-0552|MEX|ST_1|Cluster_NA|2019/10/16:0.0278200669,E1623-JGS|MEX|ST_2|Cluster_NA|2014/01/01:0.0069196360):0.0167731389,((E0168-JCM|MEX|ST_3|Cluster_NA|2011/01/01:0.0000065826,E0175-MAD|MEX|ST_1|Cluster_NA|2011/01/01:0.0023619069):0.0071102062,E4895-AEGC|MEX|ST_1|Cluster_NA|2017/01/01:0.0224354595):0.0183175801):0.0015695123,E0687-GMJ|MEX|ST_1|Cluster_NA|2012/01/01:0.0202484062):0.0038252425):0.0040455768,((KEXV01046732|BR|ST_NA|Cluster_NA|2017/01/01:0.0309730719,KY036157|US|ST_NA|Cluster_NA|2013/01/01:0.0209862505):0.0076913407,(E3433-DGML|MEX|ST_3|Cluster_NA|2017/01/01:0.0091574970,E6946-ASA|MEX|ST_3|Cluster_NA|2018/01/01:0.0036481858):0.0338332530):0.0056899904):0.0014677845,(KEXV01045078|BR|ST_NA|Cluster_NA|2017/01/01:0.0288917182,N-360-JJZ|NIC|ST_NA|Cluster_NA|2015/01/01:0.0369219858):0.0092151802):0.0025095668,(((((KEXV01029545|BR|ST_NA|Cluster_NA|2015/01/01:0.0214544257,((KEXV01029567|BR|ST_NA|Cluster_NA|2015/01/01:0.0052487848,KEXV01036363|BR|ST_NA|Cluster_NA|2017/01/01:0.0315153085):0.0200888703,KEXV01036304|BR|ST_NA|Cluster_NA|2017/01/01:0.0366298926):0.0021114723):0.0016332731,KEXV01037522|BR|ST_NA|Cluster_NA|2016/01/01:0.0189792091):0.0000064418,KEXV01036343|BR|ST_NA|Cluster_NA|2017/01/01:0.0252210719):0.0039035647,KF782746|BR|ST_NA|Cluster_NA|2012/01/01:0.0150998248):0.0126098626,((((KEXV01042434|BR|ST_NA|Cluster_NA|2017/01/01:0.0133857303,KEXV01046547|BR|ST_NA|Cluster_NA|2017/01/01:0.0249097529):0.0089239575,E1955-CATF|MEX|ST_3|Cluster_NA|2015/01/01:0.0291498473):0.0025279338,MG942801|US|ST_NA|Cluster_NA|2013/01/01:0.0288710325):0.0016908921,(MK330080|US|ST_NA|Cluster_NA|2014/01/01:0.0042198750,KY034742|US|ST_NA|Cluster_NA|2011/01/01:0.0154879953):0.0210145575):0.0063100428):0.0000066842):0.0027991408,(((((((((CEC-21-2338|MEX|ST_1|Cluster_NA|2021/01/11:0.0018703299,CEC-22-9108|MEX|ST_1|Cluster_NA|2022/09/27:0.0017920655):0.0013092198,CEC-21-5069|MEX|ST_1|Cluster_NA|2021/10/01:0.0027590101):0.0111355027,E4698-MRMJR|MEX|ST_3|Cluster_NA|2017/01/01:0.0049685281):0.0012776639,E4086-AJSM|MEX|ST_3|Cluster_NA|2017/01/01:0.0149970075):0.0324432052,(((CEC-21-2815|MEX|ST_2|Cluster_NA|2021/03/01:0.0134533012,((CEC-22-6939|MEX|ST_1|Cluster_NA|2022/03/25:0.0075861016,E7176-AIRH|MEX|ST_3|Cluster_NA|2018/01/01:0.0062758903):0.0027068217,((CEC-22-9502|MEX|ST_2|Cluster_NA|2022/11/04:0.0065428628,E7532-UNTA|MEX|ST_3|Cluster_NA|2019/01/01:0.0082782594):0.0024097173,((E2166-JMMH|MEX|ST_1|Cluster_NA|2015/01/01:0.0011144352,E5704-JALR|MEX|ST_1|Cluster_NA|2017/01/01:0.0100133982):0.0018112514,E4799-FHP|MEX|ST_1|Cluster_NA|2017/01/01:0.0043069861):0.0024223707):0.0000076274):0.0008853431):0.0051754209,E4692-NCP|MEX|ST_3|Cluster_NA|2017/01/01:0.0103040754):0.0097295095,E4215-RJBP|MEX|ST_3|Cluster_NA|2017/01/01:0.0252605388):0.0214428879):0.0046821857,(KEXV01037022|BR|ST_NA|Cluster_NA|2016/01/01:0.0225124339,(KM851148|BR|ST_NA|Cluster_NA|2012/01/01:0.0383947710,(MK580247|US|ST_NA|Cluster_NA|2017/01/01:0.0129386701,MK580252|US|ST_NA|Cluster_NA|2017/01/01:0.0153403468):0.0073572087):0.0084244756):0.0000072601):0.0000059304,(((((((KEXV01015948|BR|ST_NA|Cluster_NA|2015/01/01:0.0423990607,(P-315-EDT|PAN|ST_NA|Cluster_NA|2014/01/01:0.0117214610,(P-343-CC|PAN|ST_NA|Cluster_NA|2014/01/01:0.0000065826,P-621-JMQ|PAN|ST_NA|Cluster_NA|2016/01/01:0.0040463134):0.0053707188):0.0222795784):0.0057998552,(KEXV01043880|BR|ST_NA|Cluster_NA|2016/01/01:0.0159062388,KEXV01046555|BR|ST_NA|Cluster_NA|2017/01/01:0.0004350240):0.0214889321):0.0082597575,KEXV01036915|BR|ST_NA|Cluster_NA|2016/01/01:0.0253481413):0.0065687785,E6886-MGJ|MEX|ST_3|Cluster_NA|2018/01/01:0.0215983144):0.0047176438,(KEXV01038560|BR|ST_NA|Cluster_NA|2016/01/01:0.0314581113,KF700951|BR|ST_NA|Cluster_NA|2011/01/01:0.0303411425):0.0173586936):0.0000067577,(KEXV01045667|BR|ST_NA|Cluster_NA|2017/01/01:0.0225528863,(E2966-JAGN|MEX|ST_3|Cluster_NA|2016/01/01:0.0050970972,E3792-RGA|MEX|ST_3|Cluster_NA|2017/01/01:0.0007591813):0.0324057964):0.0163537248):0.0021301810,KJ598586|US|ST_NA|Cluster_NA|2012/01/01:0.0380305611):0.0021321481):0.0030393825,(((MF455836|US|ST_NA|Cluster_NA|2012/01/01:0.0129677255,OR737107|US|ST_NA|Cluster_NA|2015/01/01:0.0179863612):0.0219968269,((E0027-MRM|MEX|ST_3|Cluster_NA|2011/01/01:0.0029569594,E0757-AVJ|MEX|ST_3|Cluster_NA|2012/01/01:0.0000065826):0.0202675623,E0758-SMP|MEX|ST_3|Cluster_NA|2012/01/01:0.0118554923):0.0070251446):0.0042309116,(((MH354919|US|ST_NA|Cluster_NA|2014/01/01:0.0318374053,N-295-JACE|NIC|ST_NA|Cluster_NA|2015/01/01:0.0382981557):0.0061478173,(E3084-REGV|MEX|ST_1|Cluster_NA|2016/01/01:0.0390602336,E7171-MT|MEX|ST_2|Cluster_NA|2018/01/01:0.0392433180):0.0116151430):0.0067989643,((E0729-OTC|MEX|ST_3|Cluster_NA|2012/01/01:0.0213077798,E0921-MLLH|MEX|ST_3|Cluster_NA|2013/01/01:0.0263943374):0.0046768238,((E1187-HJTO|MEX|ST_3|Cluster_NA|2013/01/01:0.0395542044,(E1606-FJMC|MEX|ST_3|Cluster_NA|2014/01/01:0.0257525734,E2553-EEGC|MEX|ST_3|Cluster_NA|2015/01/01:0.0225922038):0.0066586668):0.0008811622,E1258-LPC|MEX|ST_3|Cluster_NA|2013/01/01:0.0293449992):0.0000063242):0.0079512301):0.0000065961):0.0068717728):0.0030640079,((((KEXV01008636|BR|ST_NA|Cluster_NA|2015/01/01:0.0224186097,KEXV01046291|BR|ST_NA|Cluster_NA|2017/01/01:0.0228044695):0.0077324130,(KEXV01014629|BR|ST_NA|Cluster_NA|2014/01/01:0.0159789230,KEXV01043552|BR|ST_NA|Cluster_NA|2016/01/01:0.0168804093):0.0149953712):0.0018034109,((KEXV01014459|BR|ST_NA|Cluster_NA|2014/01/01:0.0225140448,KEXV01045674|BR|ST_NA|Cluster_NA|2017/01/01:0.0272143383):0.0164333353,((KEXV01015823|BR|ST_NA|Cluster_NA|2015/01/01:0.0116187339,KEXV01045746|BR|ST_NA|Cluster_NA|2017/01/01:0.0281832078):0.0019133069,KEXV01044154|BR|ST_NA|Cluster_NA|2016/01/01:0.0153312112):0.0084759714):0.0052875307):0.0053941058,((KEXV01038714|BR|ST_NA|Cluster_NA|2016/01/01:0.0445076754,((((((E0209-MAGD|MEX|ST_3|Cluster_NA|2012/01/01:0.0130506430,E1719-JBZS|MEX|ST_3|Cluster_NA|2014/01/01:0.0020712331):0.0015227285,((E3036-JGH|MEX|ST_3|Cluster_NA|2016/01/01:0.0009664067,E3353-DIMB|MEX|ST_3|Cluster_NA|2017/01/01:0.0018850668):0.0000027755,E3182-APU|MEX|ST_3|Cluster_NA|2017/01/01:0.0048070217):0.0190398620):0.0090956233,((E0554-CCP|MEX|ST_3|Cluster_NA|2012/01/01:0.0000027755,E0555-PSP|MEX|ST_3|Cluster_NA|2012/01/01:0.0014955852):0.0040680111,E2100-MAGC|MEX|ST_3|Cluster_NA|2015/01/01:0.0063488431):0.0046206126):0.0000065898,((E2695-FCP|MEX|ST_3|Cluster_NA|2015/01/01:0.0032798225,E2707-MPT|MEX|ST_3|Cluster_NA|2015/01/01:0.0147105988):0.0101251166,E3460-LJMA|MEX|ST_3|Cluster_NA|2017/01/01:0.0288612332):0.0056063691):0.0059323100,((E2650-CMAA|MEX|ST_3|Cluster_NA|2015/01/01:0.0000027755,E6494-JGCD|MEX|ST_3|Cluster_NA|2018/01/01:0.0052399635):0.0071344245,E3197-DACC|MEX|ST_3|Cluster_NA|2017/01/01:0.0104868484):0.0106073400):0.0007618710,((((((E1335-AAMC|MEX|ST_3|Cluster_NA|2013/01/01:0.0111715762,(E2595-OUNT|MEX|ST_3|Cluster_NA|2015/01/01:0.0009247435,E2702-HALH|MEX|ST_3|Cluster_NA|2015/01/01:0.0022476281):0.0011637800):0.0018996843,E2923-LCE|MEX|ST_3|Cluster_NA|2016/01/01:0.0009787302):0.0000083108,E3117-OVE|MEX|ST_3|Cluster_NA|2016/01/01:0.0048562077):0.0000027755,E6058-LECV|MEX|ST_3|Cluster_NA|2018/01/01:0.0068295463):0.0025051402,E2914-JPGA|MEX|ST_3|Cluster_NA|2016/01/01:0.0169979092):0.0133394417,E2843-JML|MEX|ST_3|Cluster_NA|2016/01/01:0.0051568893):0.0087648638):0.0140257695):0.0032077489,(MF456934|US|ST_NA|Cluster_NA|2011/01/01:0.0217374587,P-412-YOG|PAN|ST_NA|Cluster_NA|2014/01/01:0.0288810309):0.0043229518):0.0033520663):0.0019582118):0.0000070855):0.0007225604):0.0000065961,(((((((((((CEC-20-2184|MEX|ST_2|Cluster_NA|2020/12/02:0.0178766873,E0766-FSR|MEX|ST_3|Cluster_NA|2012/01/01:0.0030769601):0.0210756096,((E2269-RVVG|MEX|ST_3|Cluster_NA|2015/01/01:0.0100759432,E3904-JRMR|MEX|ST_3|Cluster_NA|2017/01/01:0.0131410945):0.0037345246,(E2854-JFHC|MEX|ST_3|Cluster_NA|2016/01/01:0.0294675775,E6281-GVM|MEX|ST_3|Cluster_NA|2018/01/01:0.0218923944):0.0053533678):0.0061349379):0.0053942331,(E0782-AGA|MEX|ST_3|Cluster_NA|2013/01/01:0.0168281136,E2465-JAOA|MEX|ST_3|Cluster_NA|2015/01/01:0.0175347885):0.0092852076):0.0037037550,((CEC-21-5564|MEX|ST_1|Cluster_NA|2021/11/16:0.0361993016,((MG942002|US|ST_NA|Cluster_NA|2011/01/01:0.0082060842,MG942639|US|ST_NA|Cluster_NA|2013/01/01:0.0063795810):0.0070555437,MG943074|US|ST_NA|Cluster_NA|2014/01/01:0.0068788726):0.0181626141):0.0034032712,E3050-ANKC|MEX|ST_3|Cluster_NA|2016/01/01:0.0256676983):0.0037528336):0.0000065961,((KEXV01012378|BR|ST_NA|Cluster_NA|2015/01/01:0.0460936137,KY037028|US|ST_NA|Cluster_NA|2012/01/01:0.0323459955):0.0032118903,KY037026|US|ST_NA|Cluster_NA|2012/01/01:0.0185072795):0.0104783807):0.0020084961,((((((KEXV01012227|BR|ST_NA|Cluster_NA|2015/01/01:0.0219246034,((KEXV01029731|BR|ST_NA|Cluster_NA|2015/01/01:0.0102339922,KEXV01036985|BR|ST_NA|Cluster_NA|2016/01/01:0.0098871161):0.0000059781,KEXV01036968|BR|ST_NA|Cluster_NA|2016/01/01:0.0362719319):0.0134246392):0.0036156692,KEXV01035501|BR|ST_NA|Cluster_NA|2017/01/01:0.0237033243):0.0009832539,(KEXV01037507|BR|ST_NA|Cluster_NA|2016/01/01:0.0032962417,KEXV01046805|BR|ST_NA|Cluster_NA|2017/01/01:0.0167189501):0.0030624831):0.0000065898,KEXV01036880|BR|ST_NA|Cluster_NA|2016/01/01:0.0200666573):0.0010667481,KEXV01037274|BR|ST_NA|Cluster_NA|2017/01/01:0.0130183309):0.0000073971,(KEXV01036810|BR|ST_NA|Cluster_NA|2016/01/01:0.0194725372,KEXV01036845|BR|ST_NA|Cluster_NA|2016/01/01:0.0191913272):0.0032373901):0.0214995395):0.0000060221,(MF455863|US|ST_NA|Cluster_NA|2012/01/01:0.0214358477,MK330098|US|ST_NA|Cluster_NA|2015/01/01:0.0219695605):0.0073108663):0.0000056389,((((MG942415|US|ST_NA|Cluster_NA|2012/01/01:0.0077364374,((MG942880|US|ST_NA|Cluster_NA|2013/01/01:0.0024119344,(MG942927|US|ST_NA|Cluster_NA|2014/01/01:0.0007681631,MG943606|US|ST_NA|Cluster_NA|2016/01/01:0.0039966548):0.0031663345):0.0033488562,MG943501|US|ST_NA|Cluster_NA|2016/01/01:0.0127302522):0.0066436198):0.0278664904,(MG942457|US|ST_NA|Cluster_NA|2012/01/01:0.0328906245,MG942977|US|ST_NA|Cluster_NA|2014/01/01:0.0107635060):0.0160076692):0.0083878937,((MG942577|US|ST_NA|Cluster_NA|2012/01/01:0.0137309000,MG942919|US|ST_NA|Cluster_NA|2014/01/01:0.0106940632):0.0244597582,(KY037060|US|ST_NA|Cluster_NA|2012/01/01:0.0405797704,((E0088-OJMM|MEX|ST_3|Cluster_NA|2011/01/01:0.0138848361,E1152-EVA|MEX|ST_3|Cluster_NA|2013/01/01:0.0038163686):0.0086614505,E5661-VALP|MEX|ST_1|Cluster_NA|2017/01/01:0.0299794822):0.0212221760):0.0017949083):0.0025525467):0.0041120658,MN971725|US|ST_NA|Cluster_NA|2017/01/01:0.0230050560):0.0037063526):0.0006675842,(((KU190477|CA|ST_NA|Cluster_NA|2011/01/01:0.0111527064,KU190698|CA|ST_NA|Cluster_NA|2012/01/01:0.0164746279):0.0022075300,((KU190533|CA|ST_NA|Cluster_NA|2011/01/01:0.0207363734,KU190555|CA|ST_NA|Cluster_NA|2011/01/01:0.0066787503):0.0026390009,KU190726|CA|ST_NA|Cluster_NA|2012/01/01:0.0092172121):0.0000062115):0.0144424319,((((MG942789|US|ST_NA|Cluster_NA|2013/01/01:0.0062211590,(MG942938|US|ST_NA|Cluster_NA|2014/01/01:0.0061325265,(MG943298|US|ST_NA|Cluster_NA|2015/01/01:0.0039018824,MG943446|US|ST_NA|Cluster_NA|2015/01/01:0.0075436383):0.0017284193):0.0016632136):0.0055567021,(MK922821|US|ST_NA|Cluster_NA|2018/01/01:0.0000027755,MK922854|US|ST_NA|Cluster_NA|2018/01/01:0.0000027755):0.0090769816):0.0038078250,MG943320|US|ST_NA|Cluster_NA|2015/01/01:0.0081698059):0.0148029163,KY036803|US|ST_NA|Cluster_NA|2011/01/01:0.0152510807):0.0003981653):0.0023066553):0.0000065898,(KEXV01037243|BR|ST_NA|Cluster_NA|2017/01/01:0.0460357038,((((E0334-JOHL|MEX|ST_3|Cluster_NA|2012/01/01:0.0163622269,(E4571-CLL|MEX|ST_3|Cluster_NA|2017/01/01:0.0117631549,E5137-APJ|MEX|ST_3|Cluster_NA|2017/01/01:0.0077391136):0.0081468960):0.0022130410,E5966-FGL|MEX|ST_3|Cluster_NA|2018/01/01:0.0334205987):0.0027173745,(E3113-REKB|MEX|ST_3|Cluster_NA|2016/01/01:0.0281837781,E3829-JRGS|MEX|ST_3|Cluster_NA|2017/01/01:0.0226045269):0.0066367925):0.0021356332,E6112-HCC|MEX|ST_3|Cluster_NA|2018/01/01:0.0217701135):0.0148551256):0.0021183038):0.0057194561,((((((((CEC-22-9348|MEX|ST_2|Cluster_NA|2022/10/20:0.0316302459,E4867-YHCG|MEX|ST_1|Cluster_NA|2017/01/01:0.0320854820):0.0092859813,E4504-JJJD|MEX|ST_3|Cluster_NA|2017/01/01:0.0327500249):0.0037681506,KEXV01036859|BR|ST_NA|Cluster_NA|2016/01/01:0.0342974061):0.0000060137,(KEXV01040230|BR|ST_NA|Cluster_NA|2016/01/01:0.0066976411,KEXV01041000|BR|ST_NA|Cluster_NA|2016/01/01:0.0006872894):0.0320744450):0.0021128573,(((KEXV01032560|BR|ST_NA|Cluster_NA|2017/01/01:0.0300768988,KEXV01045725|BR|ST_NA|Cluster_NA|2017/01/01:0.0281497462):0.0040946581,KEXV01039537|BR|ST_NA|Cluster_NA|2017/01/01:0.0426082273):0.0031704560,(KEXV01035234|BR|ST_NA|Cluster_NA|2017/01/01:0.0233928102,KEXV01039722|BR|ST_NA|Cluster_NA|2017/01/01:0.0225723508):0.0042421068):0.0131609639):0.0039458374,(((((KEXV01006913|BR|ST_NA|Cluster_NA|2014/01/01:0.0368707722,KEXV01035305|BR|ST_NA|Cluster_NA|2017/01/01:0.0310221461):0.0115840054,KX357292|BR|ST_NA|Cluster_NA|2015/01/01:0.0290132684):0.0105093709,((((KEXV01031551|BR|ST_NA|Cluster_NA|2016/01/01:0.0266280710,KEXV01031900|BR|ST_NA|Cluster_NA|2017/01/01:0.0312146564):0.0017858831,((KEXV01031844|BR|ST_NA|Cluster_NA|2017/01/01:0.0011514363,MW545344|BR|ST_NA|Cluster_NA|2017/01/01:0.0000027755):0.0212541105,KEXV01031874|BR|ST_NA|Cluster_NA|2017/01/01:0.0171427865):0.0097543927):0.0038093178,KEXV01046713|BR|ST_NA|Cluster_NA|2017/01/01:0.0213079293):0.0076870826,KEXV01039006|BR|ST_NA|Cluster_NA|2016/01/01:0.0562825066):0.0032434184):0.0000058721,((KEXV01034723|BR|ST_NA|Cluster_NA|2016/01/01:0.0249241710,KEXV01045351|BR|ST_NA|Cluster_NA|2017/01/01:0.0134537131):0.0058933087,(KEXV01034844|BR|ST_NA|Cluster_NA|2016/01/01:0.0105993689,KEXV01034847|BR|ST_NA|Cluster_NA|2016/01/01:0.0258268250):0.0020256436):0.0206105204):0.0020172228,(KEXV01008201|BR|ST_NA|Cluster_NA|2014/01/01:0.0279626360,KEXV01037047|BR|ST_NA|Cluster_NA|2016/01/01:0.0293695930):0.0060509793):0.0053924107):0.0018830006,(((KEXV01008493|BR|ST_NA|Cluster_NA|2015/01/01:0.0168235414,KEXV01008588|BR|ST_NA|Cluster_NA|2015/01/01:0.0336392276):0.0045787068,KEXV01038515|BR|ST_NA|Cluster_NA|2016/01/01:0.0277208020):0.0065247308,((((KEXV01008710|BR|ST_NA|Cluster_NA|2015/01/01:0.0079952566,KEXV01038289|BR|ST_NA|Cluster_NA|2016/01/01:0.0056265985):0.0142466829,KEXV01039832|BR|ST_NA|Cluster_NA|2017/01/01:0.0450177075):0.0108020703,KEXV01038347|BR|ST_NA|Cluster_NA|2016/01/01:0.0283550448):0.0008604237,(KEXV01008754|BR|ST_NA|Cluster_NA|2015/01/01:0.0450966016,KEXV01039693|BR|ST_NA|Cluster_NA|2017/01/01:0.0204657385):0.0017685839):0.0000072916):0.0108183724):0.0011066699,MK922943|US|ST_NA|Cluster_NA|2018/01/01:0.0134632533):0.0000059296):0.0000069785):0.0003278703,((((((((((CEC-19-0337|MEX|ST_1|Cluster_NA|2019/09/20:0.0014182898,E7448-SHC|MEX|ST_3|Cluster_NA|2018/01/01:0.0053883221):0.0060050657,E6662-DDJBV|MEX|ST_3|Cluster_NA|2018/01/01:0.0128694488):0.0214593315,E4508-ACG|MEX|ST_3|Cluster_NA|2017/01/01:0.0166547379):0.0019486948,(((((CEC-21-5084|MEX|ST_2|Cluster_NA|2021/10/04:0.0011984884,CEC-22-6131|MEX|ST_1|Cluster_NA|2022/01/14:0.0063891255):0.0017059708,CEC-21-5815|MEX|ST_1|Cluster_NA|2021/12/06:0.0036425449):0.0086847971,E5826-MAMS|MEX|ST_3|Cluster_NA|2018/01/01:0.0084002263):0.0026741411,E6543-SASC|MEX|ST_3|Cluster_NA|2018/01/01:0.0058202040):0.0253579432,MH355100|US|ST_NA|Cluster_NA|2014/01/01:0.0312439918):0.0063234596):0.0037341789,(MF456366|US|ST_NA|Cluster_NA|2012/01/01:0.0287959976,MF457350|US|ST_NA|Cluster_NA|2012/01/01:0.0155185632):0.0086480438):0.0024187154,(KEXV01029734|BR|ST_NA|Cluster_NA|2015/01/01:0.0307642345,(KJ474305|PA|ST_NA|Cluster_NA|2011/01/01:0.0000027755,P-027-AC|PAN|ST_NA|Cluster_NA|2011/01/01:0.0000027755):0.0346646971):0.0110447858):0.0012426200,(((CEC-21-4227|MEX|ST_1|Cluster_NA|2021/07/07:0.0184498859,MN703134|PE|ST_NA|Cluster_NA|2015/01/01:0.0106161360):0.0113580413,((KEXV01044270|BR|ST_NA|Cluster_NA|2016/01/01:0.0000027755,KEXV01044500|BR|ST_NA|Cluster_NA|2016/01/01:0.0000027755):0.0081611215,N-283-OJGH|NIC|ST_NA|Cluster_NA|2014/01/01:0.0218403245):0.0036065210):0.0198465913,((KEXV01008881|BR|ST_NA|Cluster_NA|2015/01/01:0.0006163115,KEXV01008887|BR|ST_NA|Cluster_NA|2015/01/01:0.0026880891):0.0272430527,KEXV01039071|BR|ST_NA|Cluster_NA|2017/01/01:0.0366827075):0.0046938166):0.0051268620):0.0000080486,(((((CEC-21-3282|MEX|ST_2|Cluster_NA|2021/04/13:0.0000065826,CEC-22-8820|MEX|ST_1|Cluster_NA|2022/09/01:0.0037163342):0.0073996734,CEC-21-4577|MEX|ST_1|Cluster_NA|2021/08/16:0.0090156534):0.0255492830,((CEC-22-7095|MEX|ST_1|Cluster_NA|2022/04/06:0.0041972084,CEC-22-9517|MEX|ST_2|Cluster_NA|2022/11/07:0.0060655073):0.0098545052,E2806-JPFG|MEX|ST_3|Cluster_NA|2016/01/01:0.0011739280):0.0163563247):0.0074928459,E2710-PRCC|MEX|ST_3|Cluster_NA|2015/01/01:0.0356193941):0.0118532359,((CEC-21-5527|MEX|ST_1|Cluster_NA|2021/11/11:0.0011777169,(CEC-21-5661|MEX|ST_1|Cluster_NA|2021/11/23:0.0003279628,CEC-22-9868|MEX|ST_1|Cluster_NA|2022/12/14:0.0022068384):0.0006589483):0.0382299108,(E3608-GGRO|MEX|ST_3|Cluster_NA|2017/01/01:0.0151483949,E6552-SLM|MEX|ST_3|Cluster_NA|2018/01/01:0.0211226179):0.0231876646):0.0038397043):0.0030847523):0.0000073054,((KEXV01032640|BR|ST_NA|Cluster_NA|2017/01/01:0.0461193399,(KJ598564|US|ST_NA|Cluster_NA|2012/01/01:0.0123851408,MG942045|US|ST_NA|Cluster_NA|2011/01/01:0.0058216382):0.0229821755):0.0016058470,((MG943056|US|ST_NA|Cluster_NA|2014/01/01:0.0100455572,MG943746|US|ST_NA|Cluster_NA|2016/01/01:0.0141216329):0.0252356972,E2627-CIGC|MEX|ST_1|Cluster_NA|2015/01/01:0.0263015600):0.0074020518):0.0032902211):0.0029419665,(((((((CEC-20-0897|MEX|ST_2|Cluster_NA|2020/07/10:0.0023475638,CEC-21-2654|MEX|ST_1|Cluster_NA|2021/02/12:0.0034432449):0.0278467982,CEC-21-4855|MEX|ST_2|Cluster_NA|2021/09/14:0.0232093226):0.0007196817,CEC-20-1687|MEX|ST_1|Cluster_NA|2020/10/12:0.0167530733):0.0067963361,((((((CEC-20-0947|MEX|ST_1|Cluster_NA|2020/07/16:0.0028858059,CEC-21-4905|MEX|ST_1|Cluster_NA|2021/09/21:0.0058717561):0.0351952424,MK580283|US|ST_NA|Cluster_NA|2017/01/01:0.0331044392):0.0083403904,(E1989-RHS|MEX|ST_3|Cluster_NA|2015/01/01:0.0229418763,E4514-CASD|MEX|ST_3|Cluster_NA|2017/01/01:0.0194773309):0.0162294240):0.0000063352,(E1457-MCTJ|MEX|ST_3|Cluster_NA|2014/01/01:0.0328041754,E4290-RPR|MEX|ST_3|Cluster_NA|2017/01/01:0.0257931718):0.0051400565):0.0047723694,E1981-JEAL|MEX|ST_3|Cluster_NA|2015/01/01:0.0319194045):0.0016168045,(CEC-22-7924|MEX|ST_2|Cluster_NA|2022/06/10:0.0496290557,E0395-ECB|MEX|ST_3|Cluster_NA|2012/01/01:0.0292824651):0.0057220228):0.0019832072):0.0034308862,MG942446|US|ST_NA|Cluster_NA|2012/01/01:0.0175655780):0.0047578503,(((CEC-21-2385|MEX|ST_2|Cluster_NA|2021/01/15:0.0330924214,(((CEC-21-2904|MEX|ST_1|Cluster_NA|2021/03/09:0.0144745279,CEC-21-3467|MEX|ST_1|Cluster_NA|2021/04/28:0.0079317227):0.0004562063,E1905-IRE|MEX|ST_1|Cluster_NA|2015/01/01:0.0154045172):0.0029379751,CEC-22-6198|MEX|ST_1|Cluster_NA|2022/01/20:0.0154414323):0.0403013269):0.0039070096,((E0398-MVH|MEX|ST_3|Cluster_NA|2012/01/01:0.0104557910,E5337-LARE|MEX|ST_3|Cluster_NA|2017/01/01:0.0285153042):0.0213689217,E3712-ETM|MEX|ST_2|Cluster_NA|2017/01/01:0.0306342581):0.0007798233):0.0000074333,((E0172-GTH|MEX|ST_1|Cluster_NA|2011/01/01:0.0256487975,E5949-EACG|MEX|ST_3|Cluster_NA|2018/01/01:0.0377959785):0.0035378200,E6430-NIRF|MEX|ST_3|Cluster_NA|2018/01/01:0.0236915558):0.0060958518):0.0013214920):0.0034912608,(((((CEC-20-1894|MEX|ST_1|Cluster_NA|2020/10/30:0.0035293561,CEC-21-2672|MEX|ST_1|Cluster_NA|2021/02/16:0.0032124223):0.0037848247,(CEC-21-3099|MEX|ST_1|Cluster_NA|2021/03/26:0.0034627239,CEC-21-3338|MEX|ST_1|Cluster_NA|2021/04/19:0.0009411614):0.0013205397):0.0070348291,E1388-GCS|MEX|ST_2|Cluster_NA|2014/01/01:0.0216480289):0.0218444248,((((((KJ474313|PA|ST_NA|Cluster_NA|2011/01/01:0.0000027755,P-036-JR|PAN|ST_NA|Cluster_NA|2011/01/01:0.0000027755):0.0192756484,(KJ474328|PA|ST_NA|Cluster_NA|2011/01/01:0.0000027755,P-051-AML|PAN|ST_NA|Cluster_NA|2011/01/01:0.0000027755):0.0104930952):0.0066797911,KJ474544|PA|ST_NA|Cluster_NA|2013/01/01:0.0317294003):0.0115399756,KT998269|GF|ST_NA|Cluster_NA|2012/01/01:0.0284932076):0.0051860804,MG942501|US|ST_NA|Cluster_NA|2012/01/01:0.0362157452):0.0033886804,MG942327|US|ST_NA|Cluster_NA|2012/01/01:0.0375409745):0.0000068520):0.0036073744,(((CEC-21-4818|MEX|ST_2|Cluster_NA|2021/09/13:0.0503283432,(MK580215|US|ST_NA|Cluster_NA|2016/01/01:0.0158161665,MK580222|US|ST_NA|Cluster_NA|2016/01/01:0.0081961140):0.0155761973):0.0073990853,E3680-DPS|MEX|ST_3|Cluster_NA|2017/01/01:0.0314902326):0.0040878074,(KEXV01039131|BR|ST_NA|Cluster_NA|2017/01/01:0.0195166528,E0091-FBS|MEX|ST_3|Cluster_NA|2011/01/01:0.0256656381):0.0026518099):0.0000060309):0.0058966985):0.0010283760):0.0000716830):0.0040124966,((CEC-19-0788|MEX|ST_1|Cluster_NA|2019/11/13:0.0345156614,((CEC-21-3871|MEX|ST_1|Cluster_NA|2021/06/03:0.0291221301,E6789-EVT|MEX|ST_3|Cluster_NA|2018/01/01:0.0312389780):0.0045367506,(((((CEC-21-5093|MEX|ST_2|Cluster_NA|2021/10/05:0.0025767557,E2644-CLG|MEX|ST_1|Cluster_NA|2015/01/01:0.0027835878):0.0193622357,E5173-DJRB|MEX|ST_1|Cluster_NA|2017/01/01:0.0221271539):0.0052556437,E0215-EMN|MEX|ST_3|Cluster_NA|2012/01/01:0.0129762524):0.0034050952,(E0707-LMGM|MEX|ST_1|Cluster_NA|2012/01/01:0.0182554332,E6583-GSG|MEX|ST_3|Cluster_NA|2018/01/01:0.0266303389):0.0171869519):0.0097749845,(((((KEXV01038801|BR|ST_NA|Cluster_NA|2016/01/01:0.0526539377,KEXV01038990|BR|ST_NA|Cluster_NA|2016/01/01:0.0084322717):0.0052763182,KEXV01039477|BR|ST_NA|Cluster_NA|2017/01/01:0.0110038864):0.0158731559,MK580203|US|ST_NA|Cluster_NA|2017/01/01:0.0476900681):0.0071994645,(E2475-RERG|MEX|ST_3|Cluster_NA|2015/01/01:0.0213809457,E5910-FJRC|MEX|ST_3|Cluster_NA|2018/01/01:0.0210635616):0.0181323777):0.0066662330,(MF457186|US|ST_NA|Cluster_NA|2013/01/01:0.0026939117,MF457302|US|ST_NA|Cluster_NA|2014/01/01:0.0046367466):0.0303321497):0.0076585886):0.0002831495):0.0010132031):0.0032643140,(((((((KEXV01011802|BR|ST_NA|Cluster_NA|2015/01/01:0.0000027755,((KEXV01033486|BR|ST_NA|Cluster_NA|2017/01/01:0.0032078847,KEXV01046584|BR|ST_NA|Cluster_NA|2017/01/01:0.0116041546):0.0061558650,KEXV01046092|BR|ST_NA|Cluster_NA|2017/01/01:0.0021514998):0.0009078307):0.0021963835,KEXV01044285|BR|ST_NA|Cluster_NA|2016/01/01:0.0075915134):0.0057832897,KEXV01043288|BR|ST_NA|Cluster_NA|2016/01/01:0.0116655151):0.0143592793,KEXV01043871|BR|ST_NA|Cluster_NA|2016/01/01:0.0337000977):0.0149506586,E5874-ICI|MEX|ST_3|Cluster_NA|2018/01/01:0.0331055626):0.0061516435,MG943456|US|ST_NA|Cluster_NA|2015/01/01:0.0313776598):0.0052454342,(E0139-ERH|MEX|ST_3|Cluster_NA|2011/01/01:0.0302509971,E6587-RPD|MEX|ST_3|Cluster_NA|2018/01/01:0.0322702270):0.0041852055):0.0059263825):0.0000066103):0.0000065961,((((((((CEC-19-0130|MEX|ST_1|Cluster_NA|2019/08/28:0.0042070329,((CEC-21-4470|MEX|ST_1|Cluster_NA|2021/08/05:0.0064083449,CEC-22-8357|MEX|ST_1|Cluster_NA|2022/07/18:0.0042986613):0.0014849101,CEC-21-5066|MEX|ST_1|Cluster_NA|2021/10/01:0.0051916969):0.0019032719):0.0078831357,((CEC-21-3196|MEX|ST_1|Cluster_NA|2021/04/06:0.0040159689,CEC-22-6920|MEX|ST_1|Cluster_NA|2022/03/24:0.0051987245):0.0095179690,CEC-21-5828|MEX|ST_1|Cluster_NA|2021/12/06:0.0065411895):0.0005996911):0.0025297321,(((CEC-20-1134|MEX|ST_2|Cluster_NA|2020/08/13:0.0077464256,((CEC-20-1443|MEX|ST_2|Cluster_NA|2020/09/15:0.0022805527,CEC-22-6636|MEX|ST_2|Cluster_NA|2022/03/01:0.0003925640):0.0044204590,(CEC-22-9742|MEX|ST_2|Cluster_NA|2022/12/02:0.0054071680,E5690-VHGZ|MEX|ST_1|Cluster_NA|2017/01/01:0.0027867271):0.0010870633):0.0022004720):0.0032442964,CEC-22-5955|MEX|ST_1|Cluster_NA|2022/01/03:0.0152070104):0.0047606711,((CEC-20-1399|MEX|ST_1|Cluster_NA|2020/09/10:0.0040289365,CEC-22-7885|MEX|ST_2|Cluster_NA|2022/06/09:0.0065035348):0.0081337309,((CEC-21-3664|MEX|ST_1|Cluster_NA|2021/05/18:0.0028029964,CEC-22-8538|MEX|ST_1|Cluster_NA|2022/08/09:0.0016079177):0.0099083460,CEC-22-6077|MEX|ST_1|Cluster_NA|2022/01/11:0.0102161675):0.0021567786):0.0064149421):0.0013283466):0.0290917376,((KEXV01041298|BR|ST_NA|Cluster_NA|2017/01/01:0.0113013384,KEXV01045669|BR|ST_NA|Cluster_NA|2017/01/01:0.0139240386):0.0042977381,KEXV01041315|BR|ST_NA|Cluster_NA|2017/01/01:0.0119899813):0.0201367141):0.0038568357,KEXV01046013|BR|ST_NA|Cluster_NA|2017/01/01:0.0334418272):0.0019665528,CEC-21-5211|MEX|ST_1|Cluster_NA|2021/10/14:0.0320766432):0.0000079363,((((MG942688|US|ST_NA|Cluster_NA|2013/01/01:0.0117495762,(MG942916|US|ST_NA|Cluster_NA|2014/01/01:0.0000027755,MG942930|US|ST_NA|Cluster_NA|2014/01/01:0.0032631481):0.0050665162):0.0066471157,(MG942884|US|ST_NA|Cluster_NA|2014/01/01:0.0079919948,(MG943564|US|ST_NA|Cluster_NA|2016/01/01:0.0008402923,MG943577|US|ST_NA|Cluster_NA|2016/01/01:0.0019194948):0.0164686333):0.0117359967):0.0138212349,(((((E4217-FJCM|MEX|ST_3|Cluster_NA|2017/01/01:0.0123047686,E6611-LMSP|MEX|ST_3|Cluster_NA|2018/01/01:0.0145840618):0.0056378118,E4331-CCF|MEX|ST_3|Cluster_NA|2017/01/01:0.0196117989):0.0079149913,(E6898-JECC|MEX|ST_3|Cluster_NA|2018/01/01:0.0039838703,E6900-HRML|MEX|ST_3|Cluster_NA|2018/01/01:0.0000065826):0.0323740647):0.0024119312,E4440-PSCR|MEX|ST_3|Cluster_NA|2017/01/01:0.0278604609):0.0087466492,((E4441-VMVA|MEX|ST_3|Cluster_NA|2017/01/01:0.0058791784,G-1039|GUA|ST_NA|Cluster_NA|2013/01/01:0.0079710042):0.0073772232,(E5259-AVM|MEX|ST_3|Cluster_NA|2017/01/01:0.0175134054,E5840-RMA|MEX|ST_3|Cluster_NA|2018/01/01:0.0061344090):0.0005069356):0.0222879605):0.0116188013):0.0012653427,((MH354607|US|ST_NA|Cluster_NA|2013/01/01:0.0289587693,E4737-JBL|MEX|ST_1|Cluster_NA|2017/01/01:0.0159154421):0.0022933761,E4149-MACR|MEX|ST_3|Cluster_NA|2017/01/01:0.0290403280):0.0023718398):0.0073482849):0.0014630407,((((((CEC-19-0219|MEX|ST_1|Cluster_NA|2019/09/06:0.0203096158,((CEC-20-1610|MEX|ST_1|Cluster_NA|2020/10/05:0.0021573757,(((CEC-22-7125|MEX|ST_1|Cluster_NA|2022/04/08:0.0003613639,CEC-22-7764|MEX|ST_2|Cluster_NA|2022/05/30:0.0000027755):0.0026018828,CEC-22-7825|MEX|ST_1|Cluster_NA|2022/06/03:0.0050267907):0.0028739754,CEC-22-9024|MEX|ST_2|Cluster_NA|2022/09/21:0.0054780276):0.0000056389):0.0148289941,E4836-MMSM|MEX|ST_3|Cluster_NA|2017/01/01:0.0229745229):0.0046963512):0.0054504426,E2450-JAMN|MEX|ST_3|Cluster_NA|2015/01/01:0.0176119790):0.0014445255,(CEC-21-4964|MEX|ST_1|Cluster_NA|2021/09/24:0.0098984627,(((E1241-FJCP|MEX|ST_3|Cluster_NA|2013/01/01:0.0007288503,E1610-PGAM|MEX|ST_3|Cluster_NA|2014/01/01:0.0007230987):0.0036820760,E1372-LAGY|MEX|ST_3|Cluster_NA|2014/01/01:0.0066838736):0.0014528712,(E2808-JDV|MEX|ST_3|Cluster_NA|2016/01/01:0.0010797931,(E6446-MEGT|MEX|ST_3|Cluster_NA|2018/01/01:0.0059147465,E7092-PJPN|MEX|ST_3|Cluster_NA|2018/01/01:0.0058339126):0.0000027755):0.0011482842):0.0019018740):0.0258605700):0.0029791071,(CEC-21-2674|MEX|ST_1|Cluster_NA|2021/02/16:0.0268001550,(E4059-GCF|MEX|ST_3|Cluster_NA|2017/01/01:0.0110521390,E7384-DIVT|MEX|ST_3|Cluster_NA|2018/01/01:0.0228958745):0.0160008451):0.0032772865):0.0054096191,((CEC-22-7830|MEX|ST_1|Cluster_NA|2022/06/06:0.0276894599,E0518-FKR|MEX|ST_1|Cluster_NA|2012/01/01:0.0279861682):0.0031975305,CEC-22-8542|MEX|ST_1|Cluster_NA|2022/08/09:0.0228243601):0.0092915114):0.0031531606,((((((E0194-GAPF|MEX|ST_3|Cluster_NA|2012/01/01:0.0020113592,E3507-MJPC|MEX|ST_3|Cluster_NA|2017/01/01:0.0109891946):0.0035184739,(E0454-COR|MEX|ST_3|Cluster_NA|2012/01/01:0.0038252165,E0455-ME|MEX|ST_3|Cluster_NA|2012/01/01:0.0022222956):0.0152146764):0.0111080448,(E0738-METG|MEX|ST_3|Cluster_NA|2012/01/01:0.0165044393,(E6397-MMCO|MEX|ST_3|Cluster_NA|2018/01/01:0.0130448870,E7215-RAZV|MEX|ST_3|Cluster_NA|2018/01/01:0.0246811763):0.0036749508):0.0048412777):0.0014920728,E3105-BMP|MEX|ST_3|Cluster_NA|2016/01/01:0.0202430284):0.0184061205,E2894-ALS|MEX|ST_3|Cluster_NA|2016/01/01:0.0234608547):0.0038065235,(((((E1386-FSBC|MEX|ST_1|Cluster_NA|2014/01/01:0.0336782432,E7331-SMGC|MEX|ST_3|Cluster_NA|2018/01/01:0.0136906351):0.0047652946,(E3932-SGG|MEX|ST_3|Cluster_NA|2017/01/01:0.0077439033,(E6969-JDRB|MEX|ST_3|Cluster_NA|2018/01/01:0.0062893619,E6970-MHLAR|MEX|ST_3|Cluster_NA|2018/01/01:0.0029951979):0.0114683986):0.0069934757):0.0104768866,E3125-MJSP|MEX|ST_3|Cluster_NA|2016/01/01:0.0358075021):0.0000061456,(E3654-ROM|MEX|ST_3|Cluster_NA|2017/01/01:0.0242009776,(E3710-JJTL|MEX|ST_2|Cluster_NA|2017/01/01:0.0074276669,E6968-CDJPS|MEX|ST_3|Cluster_NA|2018/01/01:0.0205459187):0.0028892377):0.0048349885):0.0059266538,E2660-AMV|MEX|ST_3|Cluster_NA|2015/01/01:0.0367739241):0.0059193426):0.0018642669):0.0000065961):0.0057662387):0.0006492722,((((CEC-21-2671|MEX|ST_2|Cluster_NA|2021/02/16:0.0160295561,E2197-FAMB|MEX|ST_1|Cluster_NA|2015/01/01:0.0034624267):0.0084462388,((CEC-21-2807|MEX|ST_2|Cluster_NA|2021/03/01:0.0140114798,CEC-22-8510|MEX|ST_2|Cluster_NA|2022/08/05:0.0145735906):0.0018030767,E1855-ADSB|MEX|ST_1|Cluster_NA|2015/01/01:0.0050071503):0.0004264956):0.0324776989,(KEXV01041025|BR|ST_NA|Cluster_NA|2016/01/01:0.0364292682,((MH353154|US|ST_NA|Cluster_NA|2011/01/01:0.0027878299,((MH353300|US|ST_NA|Cluster_NA|2011/01/01:0.0000027755,MH354576|US|ST_NA|Cluster_NA|2013/01/01:0.0014803716):0.0144457680,(MH354612|US|ST_NA|Cluster_NA|2012/01/01:0.0067051283,MH355262|US|ST_NA|Cluster_NA|2015/01/01:0.0073039311):0.0017111961):0.0013109634):0.0031272717,MH354458|US|ST_NA|Cluster_NA|2012/01/01:0.0129125841):0.0157495294):0.0077495701):0.0040534681,((CEC-21-5571|MEX|ST_1|Cluster_NA|2021/11/17:0.0352040270,KEXV01033851|BR|ST_NA|Cluster_NA|2016/01/01:0.0388810215):0.0041460384,MG942556|US|ST_NA|Cluster_NA|2012/01/01:0.0371395437):0.0021694991):0.0049850144):0.0000063097,E5276-FGH|MEX|ST_3|Cluster_NA|2017/01/01:0.0245633079):0.0004959951,(CEC-21-3904|MEX|ST_1|Cluster_NA|2021/06/08:0.0345312812,(CEC-22-6662|MEX|ST_1|Cluster_NA|2022/03/02:0.0102585640,CEC-22-6905|MEX|ST_1|Cluster_NA|2022/03/24:0.0044311431):0.0330164620):0.0124609792):0.0028884931,KY035175|US|ST_NA|Cluster_NA|2012/01/01:0.0249706640):0.0141562494,(CEC-21-5301|MEX|ST_1|Cluster_NA|2021/10/21:0.0044415771,CEC-22-7842|MEX|ST_1|Cluster_NA|2022/06/06:0.0071079688):0.0303930557):0.0102178075,((CEC-20-1485|MEX|ST_1|Cluster_NA|2020/09/21:0.0074877156,CEC-22-8459|MEX|ST_1|Cluster_NA|2022/08/03:0.0082992964):0.0021448190,CEC-21-2841|MEX|ST_1|Cluster_NA|2021/03/03:0.0025023984):0.0157682603):0.0023505266,(CEC-21-2634|MEX|ST_1|Cluster_NA|2021/02/11:0.0139905151,CEC-22-7720|MEX|ST_2|Cluster_NA|2022/05/27:0.0186717269):0.0000476634):0.0022670128,((((((((CEC-19-0357|MEX|ST_1|Cluster_NA|2019/09/23:0.0034364944,CEC-22-8385|MEX|ST_1|Cluster_NA|2022/07/20:0.0063803970):0.0025825315,E3216-LATG|MEX|ST_1|Cluster_NA|2017/01/01:0.0009274225):0.0000065826,E7009-JAGV|MEX|ST_3|Cluster_NA|2018/01/01:0.0047869606):0.0017525697,E4249-JRLC|MEX|ST_3|Cluster_NA|2017/01/01:0.0038425084):0.0009453222,(E5554-ARE|MEX|ST_3|Cluster_NA|2017/01/01:0.0039030941,E5628-JABT|MEX|ST_3|Cluster_NA|2017/01/01:0.0000027755):0.0065138570):0.0032746793,E5639-CALG|MEX|ST_1|Cluster_NA|2017/01/01:0.0085703683):0.0159194980,CEC-21-5064|MEX|ST_1|Cluster_NA|2021/10/01:0.0301100927):0.0020713343,(((((CEC-19-0850|MEX|ST_1|Cluster_NA|2019/11/20:0.0088856852,CEC-21-2794|MEX|ST_1|Cluster_NA|2021/02/26:0.0123687652):0.0017872618,CEC-22-6687|MEX|ST_1|Cluster_NA|2022/03/04:0.0092006004):0.0118409225,CEC-21-3131|MEX|ST_1|Cluster_NA|2021/03/29:0.0112087963):0.0056339134,E0572-GBH|MEX|ST_1|Cluster_NA|2012/01/01:0.0103882623):0.0157491217,E0893-JHN|MEX|ST_2|Cluster_NA|2013/01/01:0.0166315004):0.0016085178):0.0006418087):0.0039667740,(((CEC-20-1479|MEX|ST_1|Cluster_NA|2020/09/18:0.0068271284,(CEC-21-3220|MEX|ST_2|Cluster_NA|2021/04/08:0.0019131315,CEC-22-8155|MEX|ST_1|Cluster_NA|2022/07/01:0.0042500460):0.0007266397):0.0119107440,E6164-COSA|MEX|ST_3|Cluster_NA|2018/01/01:0.0078394418):0.0109139727,(CEC-20-1809|MEX|ST_2|Cluster_NA|2020/10/21:0.0158956827,E2741-MAIS|MEX|ST_1|Cluster_NA|2016/01/01:0.0040211909):0.0090329340):0.0031013662):0.0021932121,((CEC-19-0011|MEX|ST_1|Cluster_NA|2019/07/17:0.0003125778,CEC-20-2214|MEX|ST_2|Cluster_NA|2020/12/07:0.0030839745):0.0132910400,E1846-JRI|MEX|ST_2|Cluster_NA|2015/01/01:0.0076777210):0.0089234302):0.0071048071,((CEC-21-2749|MEX|ST_1|Cluster_NA|2021/02/22:0.0024387659,CEC-21-3480|MEX|ST_1|Cluster_NA|2021/04/29:0.0029657046):0.0112002005,(KEXV01002802|BR|ST_NA|Cluster_NA|2015/01/01:0.0242676135,KEXV01040994|BR|ST_NA|Cluster_NA|2016/01/01:0.0059067985):0.0199673301):0.0164499409):0.0023218685,CEC-20-1183|MEX|ST_2|Cluster_NA|2020/08/18:0.0109001681):0.0034152161,(CEC-22-9078|MEX|ST_1|Cluster_NA|2022/09/26:0.0146085747,CEC-22-9444|MEX|ST_1|Cluster_NA|2022/10/26:0.0042317430):0.0011810863):0.0009446521,CEC-22-7012|MEX|ST_1|Cluster_NA|2022/03/31:0.0142549485):0.0048809284,CEC-22-7757|MEX|ST_1|Cluster_NA|2022/05/31:0.0034925681);
```
